## Supplementary material for "Differential contagiousness of respiratory disease across the United States": Data S1: Abilene, TX.exp

```
# time CumNum_detected_cases_Cum
95 13
96 39
97 23
98 38
99 28
100 0
101 33
102 21
103 17
104 29
105 6
106 7
107 6
108 5
109 0
110 5
111 4
112 7
113 11
114 2
115 2
116 0
117 0
118 10
119 2
120 17
121 -78
122 1
123 0
124 0
125 3
126 1
127 189
128 33
129 47
130 0
131 0
132 212
133 32
134 3
135 2
136 0
137 0
138 1
139 0
140 1
141 -1
142 2
143 0
144 3
145 0
146 3
147 -13
148 -1
149 13
150 40
151 4
```
