## Supplementary material for "Differential contagiousness of respiratory disease across the United States": Data S1: diffMatrix.txt

```
   9.6305576950877509e+01   1.1638396168452089e-01  -1.9372102725418217e-02   3.0424596213611893e-01   4.3323806587413044e-01  -4.1738365702966955e-02
   1.1638396168452089e-01   1.2243736788279903e-03   7.1574557123997844e-04   5.4306164634247407e-04  -1.3134916115424707e-03  -7.3220148430225813e-05
  -1.9372102725418217e-02   7.1574557123997844e-04   7.3704483131220320e+00  -2.1230461914525083e-02  -1.1683660207749988e-02  -1.7544249212477413e-05
   3.0424596213611893e-01   5.4306164634247407e-04  -2.1230461914525083e-02   3.5471287684423303e-03  -1.4493768898848516e-03  -2.0807334172964444e-04
   4.3323806587413044e-01  -1.3134916115424707e-03  -1.1683660207749988e-02  -1.4493768898848516e-03   6.3421451306713478e-02   6.5268142800134821e-05
  -4.1738365702966955e-02  -7.3220148430225813e-05  -1.7544249212477413e-05  -2.0807334172964444e-04   6.5268142800134821e-05   5.1959400688268102e-03
```
