## Supplementary material for "Differential contagiousness of respiratory disease across the United States": Data S1: MLE_params.txt

```
   2.9142548803525181e+00   1.9688166827440870e-01   8.8891481807872399e+00   1.7876473759637679e-01   9.1432196854203296e-01   3.9514648335705893e-01
```
