## Supplementary material for "Differential contagiousness of respiratory disease across the United States": Data S1: Akron, OH.exp

```
# time CumNum_detected_cases_Cum
72 16
73 28
74 10
75 15
76 17
77 19
78 18
79 22
80 18
81 19
82 10
83 13
84 33
85 20
86 17
87 19
88 18
89 24
90 21
91 41
92 41
93 20
94 16
95 16
96 16
97 47
98 46
99 30
100 32
101 46
102 26
103 19
104 38
105 44
106 47
107 43
108 15
109 14
110 27
111 10
112 21
113 34
114 18
115 7
116 11
117 28
118 15
119 36
120 69
121 47
122 22
123 17
124 20
125 43
126 35
127 25
128 49
129 11
130 32
131 35
132 24
133 15
134 19
135 26
136 14
137 9
138 25
139 24
140 31
141 4
142 19
143 17
144 12
145 9
146 32
147 11
148 15
149 15
150 9
151 15
```
