## Supplementary material for "Differential contagiousness of respiratory disease across the United States": Data S1: diffMatrix.txt

```
   2.3237976489391240e+01   3.6949968589638359e-02   1.4390817701180514e+00   6.7198482582454977e-02   1.9943443050061088e-01  -2.6126770727998255e-01
   3.6949968589638359e-02   1.0992866224491980e-03   4.7490368311327016e-03   1.7662221765764639e-04  -9.0895022214704517e-04  -4.4244229211196328e-04
   1.4390817701180514e+00   4.7490368311327016e-03   6.4215858320692574e+00  -3.4462451993182299e-04  -4.2562649489103363e-02  -4.6020602980102937e-02
   6.7198482582454977e-02   1.7662221765764639e-04  -3.4462451993182299e-04   1.3905192167483790e-03  -1.5510598244741136e-03  -4.0452711296564190e-04
   1.9943443050061088e-01  -9.0895022214704517e-04  -4.2562649489103363e-02  -1.5510598244741136e-03   4.6910958813287773e-02  -3.2140226613760173e-03
  -2.6126770727998255e-01  -4.4244229211196328e-04  -4.6020602980102937e-02  -4.0452711296564190e-04  -3.2140226613760173e-03   7.6818845903384525e-01
```
