## Supplementary material for "Differential contagiousness of respiratory disease across the United States": Data S1: MLE_params.txt

```
   4.1365304500429811e-01   2.1842553188676603e-01   8.7227207200557988e+00   2.2803073524049211e-01   9.8731963268741851e-01   5.3186582741507102e+00
```
