## Supplementary material for "Differential contagiousness of respiratory disease across the United States": Data S1: Albany, GA.exp

```
# time CumNum_detected_cases_Cum
65 48
66 28
67 29
68 44
69 273
70 34
71 42
72 113
73 100
74 9
75 54
76 359
77 41
78 58
79 56
80 43
81 95
82 98
83 74
84 45
85 45
86 34
87 34
88 24
89 24
90 39
91 43
92 7
93 -15
94 9
95 4
96 21
97 22
98 22
99 22
100 35
101 12
102 5
103 18
104 19
105 16
106 19
107 23
108 6
109 8
110 17
111 44
112 5
113 -2
114 24
115 0
116 -2
117 3
118 9
119 15
120 41
121 11
122 5
123 8
124 15
125 60
126 7
127 -25
128 0
129 8
130 1
131 22
132 4
133 11
134 9
135 5
136 14
137 3
138 10
139 16
140 7
141 17
142 3
143 6
144 4
145 8
146 6
147 9
148 -10
149 19
150 4
151 9
```
