## Supplementary material for "Differential contagiousness of respiratory disease across the United States": Data S1: diffMatrix.txt

```
   7.6225624121514855e+01   3.4384710121167922e-01   2.1071780649697001e+00   3.9972857185625899e-01   3.4037599987124123e-01   8.5408865154004823e-02
   3.4384710121167922e-01   2.7639600086017827e-03   1.4498594677073684e-02   1.9033098449538985e-03  -2.8483906361712183e-04  -1.8157388383825259e-04
   2.1071780649697001e+00   1.4498594677073684e-02   7.4960425473249339e+00   3.4434813703473977e-03  -1.7452590719094739e-04  -3.8482140951495568e-02
   3.9972857185625899e-01   1.9033098449538985e-03   3.4434813703473977e-03   3.2441294380388393e-03   1.3116132753421615e-03   2.8304138257401434e-04
   3.4037599987124123e-01  -2.8483906361712183e-04  -1.7452590719094739e-04   1.3116132753421615e-03   4.6221486991309201e-02   7.6330706858138237e-03
   8.5408865154004823e-02  -1.8157388383825259e-04  -3.8482140951495568e-02   2.8304138257401434e-04   7.6330706858138237e-03   7.7862103639183861e-02
```
