## Supplementary material for "Differential contagiousness of respiratory disease across the United States": Data S1: MLE_params.txt

```
   1.9388400205493369e+01   2.8960641762326544e-01   4.8594429261372690e-01   4.2371150886995407e-01   8.9786932452135260e-01   1.7478860569766823e+00
```
