## Supplementary material for "Differential contagiousness of respiratory disease across the United States": Data S1: Albany-Schenectady-Troy, NY.exp

```
# time CumNum_detected_cases_Cum
61 24
62 29
63 21
64 36
65 33
66 33
67 21
68 21
69 32
70 43
71 38
72 18
73 56
74 31
75 33
76 45
77 17
78 48
79 93
80 33
81 55
82 39
83 105
84 22
85 58
86 61
87 60
88 59
89 13
90 30
91 50
92 36
93 76
94 305
95 100
96 49
97 56
98 84
99 156
100 68
101 57
102 41
103 56
104 12
105 52
106 50
107 70
108 84
109 21
110 31
111 38
112 29
113 33
114 46
115 56
116 20
117 52
118 49
119 40
120 29
121 75
122 24
123 26
124 22
125 9
126 10
127 27
128 38
129 28
130 28
131 30
132 24
133 32
134 14
135 21
136 26
137 13
138 21
139 17
140 6
141 14
142 18
143 12
144 9
145 12
146 12
147 8
148 9
149 29
150 13
151 12
```
