## Supplementary material for "Differential contagiousness of respiratory disease across the United States": Data S1: diffMatrix.txt

```
   6.5072398908785196e+00   1.3939572979682990e-02   1.5059716971849048e-02   8.8729244644839573e-03   2.3168779020694440e-02  -2.3383854004139651e-01
   1.3939572979682990e-02   1.0709169426046489e-03   9.7390381743189008e-05  -7.3427311927224044e-06  -1.1134470022145764e-03  -1.2683533453228552e-03
   1.5059716971849048e-02   9.7390381743189008e-05   1.2929943981490411e-03  -2.7772827899647922e-04  -1.2313066108154446e-03  -1.7177695762400002e-03
   8.8729244644839573e-03  -7.3427311927224044e-06  -2.7772827899647922e-04   1.5832997323658676e-03   7.0818687595586492e-05  -6.7871793573043759e-05
   2.3168779020694440e-02  -1.1134470022145764e-03  -1.2313066108154446e-03   7.0818687595586492e-05   4.0882372629575753e-02   2.1479041062694177e-02
  -2.3383854004139651e-01  -1.2683533453228552e-03  -1.7177695762400002e-03  -6.7871793573043759e-05   2.1479041062694177e-02   3.4779668737509889e-01
```
