## Supplementary material for "Differential contagiousness of respiratory disease across the United States": Data S1: MLE_params.txt

```
   2.0102215609972729e-01   2.3357891902734029e-01   5.4314995569526278e-02   4.6743903355041372e-01   9.8906333589123452e-01   3.7282644870822690e+00
```
