## Supplementary material for "Differential contagiousness of respiratory disease across the United States": Data S1: Albuquerque, NM.exp

```
# time CumNum_detected_cases_Cum
72 65
73 29
74 57
75 27
76 60
77 34
78 79
79 45
80 38
81 58
82 26
83 21
84 22
85 48
86 33
87 23
88 22
89 31
90 25
91 35
92 38
93 35
94 27
95 29
96 10
97 50
98 31
99 51
100 28
101 70
102 44
103 29
104 28
105 26
106 37
107 31
108 22
109 29
110 24
111 33
112 18
113 28
114 38
115 20
116 23
117 12
118 12
119 52
120 27
121 42
122 18
123 24
124 11
125 44
126 28
127 56
128 15
129 25
130 15
131 10
132 20
133 30
134 24
135 19
136 23
137 29
138 11
139 16
140 14
141 33
142 21
143 20
144 27
145 21
146 40
147 29
148 16
149 21
150 28
151 16
```
