## Supplementary material for "Differential contagiousness of respiratory disease across the United States": Data S1: diffMatrix.txt

```
   3.8829946340402728e+01   5.8721849379436697e-02   8.2433547588488187e-01   1.0301833188925934e-01   9.9849233143456129e-01   3.7118335714561895e-01
   5.8721849379436697e-02   1.1670610349402159e-03   2.9690205151540745e-03   2.6427152904004046e-04  -1.3155666863942775e-04   1.5768084129426192e-03
   8.2433547588488187e-01   2.9690205151540745e-03   7.1931868543835868e+00  -1.4945012734486202e-03  -5.3303582936412835e-03   4.5651779140175819e-02
   1.0301833188925934e-01   2.6427152904004046e-04  -1.4945012734486202e-03   1.4516662056601637e-03   3.3906768356549010e-04   2.2593675729263721e-03
   9.9849233143456129e-01  -1.3155666863942775e-04  -5.3303582936412835e-03   3.3906768356549010e-04   6.8768281486306676e-02  -2.1152931164364199e-02
   3.7118335714561895e-01   1.5768084129426192e-03   4.5651779140175819e-02   2.2593675729263721e-03  -2.1152931164364199e-02   2.1370021061697062e+00
```
