## Supplementary material for "Differential contagiousness of respiratory disease across the United States": Data S1: MLE_params.txt

```
   2.1707264155424898e+01   2.6584244397119272e-01   8.6138397081659939e+00   3.2378457140692479e-01   9.1744162219473291e-01   7.7712008801027537e+00
```
