## Supplementary material for "Differential contagiousness of respiratory disease across the United States": Data S1: Alexandria, LA.exp

```
# time CumNum_detected_cases_Cum
86 4
87 5
88 9
89 0
90 3
91 4
92 2
93 8
94 11
95 8
96 3
97 6
98 4
99 7
100 6
101 4
102 8
103 21
104 8
105 8
106 0
107 22
108 14
109 11
110 8
111 6
112 18
113 23
114 9
115 13
116 38
117 26
118 5
119 12
120 79
121 9
122 1
123 5
124 49
125 9
126 17
127 24
128 0
129 80
130 7
131 11
132 11
133 19
134 24
135 41
136 38
137 39
138 20
139 19
140 18
141 67
142 27
143 38
144 14
145 50
146 16
147 20
148 0
149 76
150 22
151 8
```
