## Supplementary material for "Differential contagiousness of respiratory disease across the United States": Data S1: diffMatrix.txt

```
   5.2087898484094826e+00   4.7578821553455799e-03   1.6556807679087585e-01   1.4277973935161701e-02   1.2759624077453329e-02  -4.2312455357915023e-02
   4.7578821553455799e-03   1.0126099498657501e-03   4.0649852228208714e-04   4.7431291940109660e-05  -2.9147094026861226e-04  -1.4225717547299216e-04
   1.6556807679087585e-01   4.0649852228208714e-04   6.8404077356764033e+00  -2.8069293840066118e-03  -2.3151151214215412e-03  -1.1235423256249166e-02
   1.4277973935161701e-02   4.7431291940109660e-05  -2.8069293840066118e-03   1.3077286192757301e-03  -6.6200568372035303e-04  -5.4840096179680897e-04
   1.2759624077453329e-02  -2.9147094026861226e-04  -2.3151151214215412e-03  -6.6200568372035303e-04   1.9539804080995093e-02   3.9132034658586837e-03
  -4.2312455357915023e-02  -1.4225717547299216e-04  -1.1235423256249166e-02  -5.4840096179680897e-04   3.9132034658586837e-03   4.6919328329775363e-02
```
