## Supplementary material for "Differential contagiousness of respiratory disease across the United States": Data S1: MLE_params.txt

```
   4.7144731200212009e-02   1.9656300626960316e-01   9.3856241935454623e+00   1.3744368577653335e-01   9.8838912784017652e-01   1.3480067583692938e+00
```
