## Supplementary material for "Differential contagiousness of respiratory disease across the United States": Data S1: Allentown-Bethlehem-Easton, PA-NJ.exp

```
# time CumNum_detected_cases_Cum
66 45
67 85
68 154
69 114
70 195
71 194
72 234
73 387
74 138
75 238
76 246
77 299
78 276
79 169
80 133
81 144
82 132
83 129
84 229
85 156
86 157
87 150
88 160
89 95
90 160
91 177
92 140
93 135
94 160
95 112
96 89
97 228
98 105
99 147
100 130
101 147
102 77
103 87
104 80
105 110
106 95
107 106
108 77
109 103
110 33
111 75
112 63
113 111
114 56
115 112
116 79
117 53
118 58
119 72
120 84
121 65
122 43
123 76
124 34
125 26
126 58
127 85
128 51
129 36
130 37
131 11
132 48
133 41
134 34
135 22
136 29
137 19
138 33
139 31
140 29
141 22
142 38
143 30
144 24
145 10
146 23
147 14
148 33
149 47
150 73
151 23
```
