## Supplementary material for "Differential contagiousness of respiratory disease across the United States": Data S1: diffMatrix.txt

```
   8.2305028074542221e+00   7.6347789282396925e-02   1.1426267609834767e-01   4.6950340650606229e-02   3.7783649989403023e-01   3.1135051138272091e-01
   7.6347789282396925e-02   2.2927202624903349e-03   2.9532996547751490e-03   4.1766255278964784e-04  -1.2736394861334300e-03  -2.0208794162618364e-03
   1.1426267609834767e-01   2.9532996547751490e-03   1.2899546589120250e-02   5.9706753694721712e-05  -7.4035067932394037e-03  -1.9017524108200512e-02
   4.6950340650606229e-02   4.1766255278964784e-04   5.9706753694721712e-05   1.3659946848206921e-03   1.8823760983407995e-03   2.7459782229289570e-03
   3.7783649989403023e-01  -1.2736394861334300e-03  -7.4035067932394037e-03   1.8823760983407995e-03   6.5911062826238001e-02   3.9922473863917132e-02
   3.1135051138272091e-01  -2.0208794162618364e-03  -1.9017524108200512e-02   2.7459782229289570e-03   3.9922473863917132e-02   2.5823873730011937e+00
```
