## Supplementary material for "Differential contagiousness of respiratory disease across the United States": Data S1: MLE_params.txt

```
   3.8920155632076842e+01   4.4594156690524217e-01   3.0789587659127576e-01   5.9517475729962876e-01   9.1253868195159016e-01   1.0062364964126441e+01
```
