## Supplementary material for "Differential contagiousness of respiratory disease across the United States": Data S1: Amarillo, TX.exp

```
# time CumNum_detected_cases_Cum
88 26
89 21
90 21
91 54
92 29
93 71
94 62
95 15
96 82
97 0
98 126
99 94
100 134
101 96
102 62
103 75
104 31
105 101
106 66
107 86
108 0
109 26
110 76
111 182
112 125
113 74
114 735
115 58
116 0
117 26
118 53
119 12
120 11
121 43
122 12
123 0
124 0
125 17
126 18
127 13
128 55
129 7
130 0
131 47
132 102
133 60
134 0
135 278
136 3
137 0
138 16
139 6
140 19
141 6
142 2
143 2
144 0
145 11
146 14
147 20
148 10
149 7
150 0
151 0
```
