## Supplementary material for "Differential contagiousness of respiratory disease across the United States": Data S1: diffMatrix.txt

```
   9.8649918434693589e+01   1.8151517841478523e-01   2.1080733526090309e+00   6.3688255232886448e-01   7.9368399566848147e-01  -1.8421800446952696e-01
   1.8151517841478523e-01   1.4334694245102472e-03   1.3306284245339023e-02   3.4597174628219445e-04   6.5681234175761927e-04  -2.5007036590567536e-04
   2.1080733526090309e+00   1.3306284245339023e-02   1.0013488620266264e+01  -1.9221114924236712e-01  -3.2769742352849136e-02  -3.7083639993101602e-05
   6.3688255232886448e-01   3.4597174628219445e-04  -1.9221114924236712e-01   2.9464232300081050e-02   1.2745409773726178e-02  -2.5541274278508838e-03
   7.9368399566848147e-01   6.5681234175761927e-04  -3.2769742352849136e-02   1.2745409773726178e-02   2.1693783232057274e-02  -2.7469893977471582e-03
  -1.8421800446952696e-01  -2.5007036590567536e-04  -3.7083639993101602e-05  -2.5541274278508838e-03  -2.7469893977471582e-03   7.8756693886287664e-03
```
