## Supplementary material for "Differential contagiousness of respiratory disease across the United States": Data S1: MLE_params.txt

```
   1.5379558102640633e+01   2.2618181449183938e-01   2.1262530926066513e-02   9.2537348379836470e-01   6.7337984393079120e-01   5.4184805029620087e-01
```
