## Supplementary material for "Differential contagiousness of respiratory disease across the United States": Data S1: Anchorage, AK.exp

```
# time CumNum_detected_cases_Cum
99 0
100 6
101 0
102 2
103 2
104 1
105 0
106 1
107 3
108 0
109 0
110 1
111 1
112 0
113 3
114 1
115 2
116 2
117 3
118 0
119 1
120 0
121 0
122 2
123 0
124 0
125 3
126 0
127 4
128 2
129 2
130 19
131 3
132 15
133 13
134 6
135 15
136 4
137 7
138 13
139 5
140 10
141 10
142 11
143 10
144 7
145 2
146 9
147 6
148 7
149 10
150 10
151 8
```
