## Supplementary material for "Differential contagiousness of respiratory disease across the United States": Data S1: diffMatrix.txt

```
   3.6707734091489916e+00   2.4386996951292172e-01   2.8800516092346335e-03   1.8054236121610567e-01   8.2020436529707964e-03   1.3549603130011237e-01   3.8093464065764209e-03   6.2115970422283763e-04  -3.0872965814393159e-02
   2.4386996951292172e-01   2.4390005312179919e+00   1.2445967570602653e-03  -5.2784645754273260e-02  -9.4654432643709874e-02   7.8467915860049753e-01  -1.4829714246346770e-02  -7.5114966590564339e-03  -2.0731400675490768e-02
   2.8800516092346335e-03   1.2445967570602653e-03   1.0082466864506721e-03   5.1745173732282372e-04   3.5066457776883464e-05   1.7608156601665189e-04   2.1046527799162799e-05  -1.4276145749336479e-04  -1.0312352834695833e-04
   1.8054236121610567e-01  -5.2784645754273260e-02   5.1745173732282372e-04   5.8061488155219321e+00   4.4136595915650507e-03   3.8163026246011134e-01  -4.4128910802691720e-04  -7.1346968477382445e-03   9.6533648624141898e-03
   8.2020436529707964e-03  -9.4654432643709874e-02   3.5066457776883464e-05   4.4136595915650507e-03   1.1551947223269039e-02   7.7974534558338691e-03  -9.4599843524119064e-05  -5.3968857541718371e-04   1.5108156478512611e-03
   1.3549603130011237e-01   7.8467915860049753e-01   1.7608156601665189e-04   3.8163026246011134e-01   7.7974534558338691e-03   7.4680692190705562e+00  -2.4509343540707797e-03  -1.4528845230594270e-02   7.1077018988169602e-03
   3.8093464065764209e-03  -1.4829714246346770e-02   2.1046527799162799e-05  -4.4128910802691720e-04  -9.4599843524119064e-05  -2.4509343540707797e-03   1.8290190541220346e-03  -3.2674256195540195e-04  -6.5279861706465459e-04
   6.2115970422283763e-04  -7.5114966590564339e-03  -1.4276145749336479e-04  -7.1346968477382445e-03  -5.3968857541718371e-04  -1.4528845230594270e-02  -3.2674256195540195e-04   1.0525919905268499e-02   2.5211468810332587e-03
  -3.0872965814393159e-02  -2.0731400675490768e-02  -1.0312352834695833e-04   9.6533648624141898e-03   1.5108156478512611e-03   7.1077018988169602e-03  -6.5279861706465459e-04   2.5211468810332587e-03   3.0995034696047242e-02
```
