## Supplementary material for "Differential contagiousness of respiratory disease across the United States": Data S1: MLE_params.txt

```
   1.2437036224514275e-01   9.8537757247351081e+00   1.9175156408886024e-01   9.1083977572647470e+00   9.1119612159691321e-01   2.7580776758539569e+00   2.2492015356671270e-02   9.3159590433344230e-01   9.8588348421416772e-01
```
