## Supplementary material for "Differential contagiousness of respiratory disease across the United States": Data S1: Ann Arbor, MI.exp

```
# time CumNum_detected_cases_Cum
68 35
69 45
70 90
71 37
72 39
73 24
74 20
75 22
76 18
77 49
78 27
79 22
80 26
81 31
82 20
83 36
84 101
85 45
86 29
87 3
88 6
89 9
90 38
91 18
92 48
93 13
94 29
95 3
96 0
97 29
98 16
99 33
100 -7
101 10
102 18
103 5
104 7
105 6
106 64
107 20
108 21
109 10
110 10
111 15
112 6
113 24
114 5
115 4
116 1
117 3
118 6
119 10
120 4
121 10
122 7
123 226
124 4
125 3
126 4
127 10
128 5
129 13
130 4
131 272
132 3
133 1
134 6
135 14
136 -1
137 0
138 3
139 2
140 17
141 8
142 17
143 6
144 1
145 5
146 4
147 7
148 0
149 25
150 0
151 0
```
