## Supplementary material for "Differential contagiousness of respiratory disease across the United States": Data S1: diffMatrix.txt

```
   8.7042427305653590e+01   2.9589598957242502e-01   2.4749738647106794e+00   4.1203145319313433e-01   5.1865060615561065e-01  -9.9184657981880919e-02
   2.9589598957242502e-01   2.2782595552098823e-03   1.0729251211387202e-02   1.6645804548427248e-03  -1.2815454311342019e-03  -4.3060240699258550e-04
   2.4749738647106794e+00   1.0729251211387202e-02   6.7008584672125115e+00   7.1680243956623235e-03  -1.5363639884172288e-02   5.0962199324817601e-03
   4.1203145319313433e-01   1.6645804548427248e-03   7.1680243956623235e-03   3.3545157694283710e-03  -3.7340997701424035e-04  -5.2104558494806463e-04
   5.1865060615561065e-01  -1.2815454311342019e-03  -1.5363639884172288e-02  -3.7340997701424035e-04   6.8389613534156540e-02   6.2296445746696822e-04
  -9.9184657981880919e-02  -4.3060240699258550e-04   5.0962199324817601e-03  -5.2104558494806463e-04   6.2296445746696822e-04   1.4836222654748470e-02
```
