## Supplementary material for "Differential contagiousness of respiratory disease across the United States": Data S1: MLE_params.txt

```
   1.4600671690774135e+01   2.6557097868502244e-01   9.6977005261915323e+00   3.3071819720267009e-01   5.7133773437653423e-01   8.3116642554103637e-01
```
