## Supplementary material for "Differential contagiousness of respiratory disease across the United States": Data S1: Appleton, WI.exp

```
# time CumNum_detected_cases_Cum
118 4
119 9
120 9
121 19
122 9
123 3
124 10
125 6
126 3
127 6
128 10
129 11
130 4
131 4
132 3
133 8
134 7
135 7
136 10
137 8
138 8
139 12
140 5
141 14
142 13
143 15
144 6
145 6
146 3
147 10
148 14
149 11
150 10
151 11
```
