## Supplementary material for "Differential contagiousness of respiratory disease across the United States": Data S1: diffMatrix.txt

```
   7.5366388318367896e+00   3.1247296362786154e-03  -1.8463632844734679e-01   1.1541672173376507e-02   1.8465761712602238e-02  -1.7252267892742418e-01
   3.1247296362786154e-03   1.0035855119950071e-03  -5.1902935946175670e-05   2.4948167364054631e-05  -1.4217042849382701e-04  -3.9194563180594902e-04
  -1.8463632844734679e-01  -5.1902935946175670e-05   6.5565603462058615e+00  -5.3855729870787346e-03   5.6685621804398205e-03   3.1915618850656607e-01
   1.1541672173376507e-02   2.4948167364054631e-05  -5.3855729870787346e-03   1.4976532064846903e-03  -7.9271261385955259e-04  -4.5174334567362568e-03
   1.8465761712602238e-02  -1.4217042849382701e-04   5.6685621804398205e-03  -7.9271261385955259e-04   1.4436662647588701e-02   1.3439107294191812e-02
  -1.7252267892742418e-01  -3.9194563180594902e-04   3.1915618850656607e-01  -4.5174334567362568e-03   1.3439107294191812e-02   3.4175339413743382e+00
```
