## Supplementary material for "Differential contagiousness of respiratory disease across the United States": Data S1: MLE_params.txt

```
   3.3460362109264197e-01   1.7876602837040798e-01   9.4980327315545310e+00   1.3849008299107776e-01   9.9476623559315747e-01   4.9842699727822879e+00
```
