## Supplementary material for "Differential contagiousness of respiratory disease across the United States": Data S1: Asheville, NC.exp

```
# time CumNum_detected_cases_Cum
94 7
95 5
96 1
97 1
98 5
99 31
100 20
101 15
102 1
103 7
104 10
105 3
106 14
107 2
108 10
109 10
110 3
111 13
112 16
113 22
114 36
115 21
116 23
117 14
118 14
119 4
120 34
121 45
122 14
123 15
124 20
125 1
126 10
127 27
128 17
129 18
130 18
131 15
132 14
133 12
134 16
135 20
136 14
137 11
138 20
139 5
140 22
141 10
142 39
143 16
144 18
145 21
146 8
147 10
148 24
149 17
150 21
151 13
```
