## Supplementary material for "Differential contagiousness of respiratory disease across the United States": Data S1: diffMatrix.txt

```
   6.2211106763665409e+00   4.9007944429882485e-03  -1.5352736836046465e-02   1.6483507211060254e-02   1.3208034937556522e-02  -1.4379606917227875e-01
   4.9007944429882485e-03   1.0086065452342091e-03   4.0631269576787358e-04   3.9166619141318981e-05  -1.7746226813399992e-04  -1.8287770096167362e-04
  -1.5352736836046465e-02   4.0631269576787358e-04   7.3884466652400107e+00  -3.9383067877819334e-03  -6.9069605536435348e-03  -4.6828208459308629e-02
   1.6483507211060254e-02   3.9166619141318981e-05  -3.9383067877819334e-03   1.3162798516929784e-03  -5.2763169202147677e-04  -7.3163567649224277e-04
   1.3208034937556522e-02  -1.7746226813399992e-04  -6.9069605536435348e-03  -5.2763169202147677e-04   1.4318899541229502e-02   2.4936245486936871e-03
  -1.4379606917227875e-01  -1.8287770096167362e-04  -4.6828208459308629e-02  -7.3163567649224277e-04   2.4936245486936871e-03   8.7653210398486489e-02
```
