## Supplementary material for "Differential contagiousness of respiratory disease across the United States": Data S1: MLE_params.txt

```
   4.3523875475147911e-02   1.9387883307177076e-01   8.6220323108996002e+00   1.6632103149525421e-01   9.8280611630992776e-01   1.7978196456883004e+00
```
