## Supplementary material for "Differential contagiousness of respiratory disease across the United States": Data S1: Athens-Clarke County, GA.exp

```
# time CumNum_detected_cases_Cum
87 0
88 7
89 7
90 6
91 3
92 8
93 19
94 3
95 -8
96 22
97 4
98 5
99 10
100 8
101 0
102 2
103 6
104 9
105 8
106 4
107 7
108 3
109 5
110 1
111 1
112 1
113 15
114 5
115 -2
116 -2
117 7
118 3
119 3
120 29
121 13
122 8
123 3
124 11
125 22
126 14
127 18
128 21
129 5
130 0
131 12
132 3
133 8
134 6
135 26
136 3
137 3
138 7
139 9
140 5
141 4
142 9
143 5
144 1
145 11
146 8
147 10
148 2
149 16
150 4
151 7
```
