## Supplementary material for "Differential contagiousness of respiratory disease across the United States": Data S1: diffMatrix.txt

```
   5.1111395823972288e+00   4.6438164357570193e-03  -8.5603138805913762e-02   1.3534663920751767e-02   6.5751510238818553e-03  -9.3601090556581973e-02
   4.6438164357570193e-03   1.0112243747459561e-03   2.0316759637160930e-04   4.2440165385002582e-05  -2.5603179150556139e-04  -1.5538334280779911e-04
  -8.5603138805913762e-02   2.0316759637160930e-04   6.5976487162851081e+00  -3.7413003901683437e-03  -3.1512646857783668e-03   6.5067758724453750e-02
   1.3534663920751767e-02   4.2440165385002582e-05  -3.7413003901683437e-03   1.2715638072868043e-03  -6.6969492957148216e-04  -5.6543277645214763e-04
   6.5751510238818553e-03  -2.5603179150556139e-04  -3.1512646857783668e-03  -6.6969492957148216e-04   1.7084832618678526e-02   2.6600532917121743e-03
  -9.3601090556581973e-02  -1.5538334280779911e-04   6.5067758724453750e-02  -5.6543277645214763e-04   2.6600532917121743e-03   6.8452444088198589e-02
```
