## Supplementary material for "Differential contagiousness of respiratory disease across the United States": Data S1: MLE_params.txt

```
   1.0012268606828256e-01   1.9661125317725703e-01   7.9707007960632907e+00   1.9913814523803805e-01   9.8769258229469281e-01   1.5690644824558106e+00
```
