## Supplementary material for "Differential contagiousness of respiratory disease across the United States": Data S1: Atlanta-Sandy Springs-Alpharetta, GA.exp

```
# time CumNum_detected_cases_Cum
58 132
59 28
60 47
61 121
62 145
63 143
64 125
65 390
66 141
67 180
68 285
69 460
70 151
71 369
72 549
73 322
74 83
75 414
76 518
77 291
78 293
79 357
80 164
81 239
82 607
83 638
84 447
85 316
86 567
87 191
88 369
89 396
90 200
91 283
92 615
93 268
94 339
95 117
96 409
97 485
98 403
99 285
100 338
101 430
102 237
103 402
104 329
105 574
106 215
107 309
108 355
109 402
110 141
111 296
112 177
113 259
114 311
115 129
116 10
117 223
118 349
119 337
120 352
121 347
122 242
123 383
124 525
125 660
126 640
127 390
128 505
129 117
130 91
131 342
132 97
133 483
134 550
135 440
136 214
137 33
138 424
139 375
140 393
141 508
142 365
143 228
144 108
145 348
146 385
147 643
148 365
149 613
150 250
151 363
```
