## Supplementary material for "Differential contagiousness of respiratory disease across the United States": Data S1: diffMatrix.txt

```
   1.2324996687489033e+01   9.1866225367670321e-02   8.3280550628697755e-02   6.1527043055919689e-02   4.6464160309017211e-01  -6.1470869565330925e-02
   9.1866225367670321e-02   2.1150198833474144e-03   1.3894573767670026e-03   5.4341120480448960e-04  -2.0945875044829499e-04  -1.2048506270200272e-03
   8.3280550628697755e-02   1.3894573767670026e-03   4.2665189157091712e-03   1.4753861366106013e-04  -1.7049754329961134e-03  -2.8409345590532102e-03
   6.1527043055919689e-02   5.4341120480448960e-04   1.4753861366106013e-04   1.4873918335028551e-03   1.0076736892353202e-03  -9.8079765853461792e-05
   4.6464160309017211e-01  -2.0945875044829499e-04  -1.7049754329961134e-03   1.0076736892353202e-03   6.0769407705684710e-02   1.3331471764824357e-03
  -6.1470869565330925e-02  -1.2048506270200272e-03  -2.8409345590532102e-03  -9.8079765853461792e-05   1.3331471764824357e-03   2.5235425161024494e-01
```
