## Supplementary material for "Differential contagiousness of respiratory disease across the United States": Data S1: MLE_params.txt

```
   2.8311229928118319e+01   4.0187023084309142e-01   1.7200439921298644e-01   5.5064540619285740e-01   9.5043987833232024e-01   3.6938931734722282e+00
```
