## Supplementary material for "Differential contagiousness of respiratory disease across the United States": Data S1: Atlantic City-Hammonton, NJ.exp

```
# time CumNum_detected_cases_Cum
80 19
81 23
82 14
83 17
84 38
85 22
86 26
87 12
88 16
89 12
90 59
91 36
92 39
93 22
94 30
95 42
96 111
97 119
98 40
99 56
100 48
101 38
102 25
103 60
104 55
105 56
106 56
107 121
108 71
109 16
110 23
111 25
112 26
113 65
114 29
115 38
116 42
117 49
118 31
119 37
120 20
121 24
122 17
123 25
124 67
125 21
126 38
127 33
128 34
129 29
130 31
131 8
132 29
133 33
134 2
135 23
136 21
137 34
138 19
139 18
140 21
141 9
142 22
143 22
144 15
145 7
146 42
147 14
148 30
149 36
150 19
151 64
```
