## Supplementary material for "Differential contagiousness of respiratory disease across the United States": Data S1: diffMatrix.txt

```
   5.1773758159667175e+01   6.8746995445084544e-02   1.5679011265280496e-01   9.9093405541120144e-02   6.1854822626495831e-01  -7.5242909227313481e-01
   6.8746995445084544e-02   1.1472211639067074e-03   4.1742312337878992e-04   8.1431201344878108e-05  -7.6492977873132478e-04  -2.2719196086850840e-03
   1.5679011265280496e-01   4.1742312337878992e-04   4.5136900474158290e-03  -9.8401842354546489e-04  -2.6694796942391993e-03  -8.9688314192973486e-03
   9.9093405541120144e-02   8.1431201344878108e-05  -9.8401842354546489e-04   2.0527406353496739e-03   2.0640790234765964e-03   7.8700372869764258e-04
   6.1854822626495831e-01  -7.6492977873132478e-04  -2.6694796942391993e-03   2.0640790234765964e-03   6.2896277067641226e-02   3.4191190379475218e-02
  -7.5242909227313481e-01  -2.2719196086850840e-03  -8.9688314192973486e-03   7.8700372869764258e-04   3.4191190379475218e-02   3.7730377863846681e-01
```
