## Supplementary material for "Differential contagiousness of respiratory disease across the United States": Data S1: MLE_params.txt

```
   9.8391082387090769e+00   2.2228646586609591e-01   9.1106678413565151e-02   3.6023699219702676e-01   7.8609045929098564e-01   3.9671525710859732e+00
```
