## Supplementary material for "Differential contagiousness of respiratory disease across the United States": Data S1: Auburn-Opelika, AL.exp

```
# time CumNum_detected_cases_Cum
79 9
80 6
81 15
82 14
83 15
84 20
85 9
86 6
87 6
88 2
89 3
90 8
91 12
92 9
93 11
94 7
95 7
96 3
97 9
98 9
99 5
100 0
101 6
102 3
103 3
104 5
105 2
106 7
107 2
108 3
109 3
110 4
111 3
112 4
113 11
114 -3
115 4
116 1
117 3
118 -2
119 11
120 6
121 4
122 17
123 10
124 12
125 12
126 4
127 7
128 3
129 4
130 8
131 17
132 2
133 6
134 4
135 1
136 15
137 7
138 10
139 5
140 6
141 20
142 17
143 19
144 18
145 31
146 29
147 14
148 31
149 27
150 14
151 11
```
