## Supplementary material for "Differential contagiousness of respiratory disease across the United States": Data S1: diffMatrix.txt

```
   2.2727456882147191e+01  -1.9258243533642059e+00   2.9471502829143962e-02   7.6645763404268585e-01   8.7035693633339115e-02   1.1786160828909313e-01   7.1688014300199207e-02   1.5009661709700126e-01  -4.2041117314659726e-01
  -1.9258243533642059e+00   8.6008535082331754e+00  -4.5615323597528248e-03   2.5263025551873641e-01  -7.5266804746246932e-02   1.0165279190244658e+00  -3.8739766937080124e-02   4.2550612051576175e-02   5.2801822284121086e-02
   2.9471502829143962e-02  -4.5615323597528248e-03   1.0645734619742166e-03   2.3969520606937820e-03   2.0757661016444125e-04  -4.0780860798735410e-04   1.4222194845439648e-04  -7.0310186270500002e-04  -1.2764952747083766e-03
   7.6645763404268585e-01   2.5263025551873641e-01   2.3969520606937820e-03   6.7543221982218720e+00  -4.9927457950425455e-03  -6.3376496767399115e-01   3.7301810528695615e-03  -4.0365405103887218e-02  -9.7818210916411269e-02
   8.7035693633339115e-02  -7.5266804746246932e-02   2.0757661016444125e-04  -4.9927457950425455e-03   2.6027160589749002e-03   5.7891637250308714e-04   4.7574509071607053e-04  -1.7508389746152392e-03  -3.7272604181204983e-03
   1.1786160828909313e-01   1.0165279190244658e+00  -4.0780860798735410e-04  -6.3376496767399115e-01   5.7891637250308714e-04   7.6025270222977843e+00  -6.2189435462592776e-03   3.2870951483140877e-02   2.3050440678270007e-01
   7.1688014300199207e-02  -3.8739766937080124e-02   1.4222194845439648e-04   3.7301810528695615e-03   4.7574509071607053e-04  -6.2189435462592776e-03   1.6127104099572722e-03  -1.2258997728474051e-03  -2.8482219897290992e-03
   1.5009661709700126e-01   4.2550612051576175e-02  -7.0310186270500002e-04  -4.0365405103887218e-02  -1.7508389746152392e-03   3.2870951483140877e-02  -1.2258997728474051e-03   3.9977501354187477e-02   2.4675676718486909e-02
  -4.2041117314659726e-01   5.2801822284121086e-02  -1.2764952747083766e-03  -9.7818210916411269e-02  -3.7272604181204983e-03   2.3050440678270007e-01  -2.8482219897290992e-03   2.4675676718486909e-02   4.5511527495073933e-01
```
