## Supplementary material for "Differential contagiousness of respiratory disease across the United States": Data S1: MLE_params.txt

```
   1.5543547747216660e-01   2.3723254483198641e+01   2.0700928147831896e-01   4.2447617897477032e+00   3.8008742980800680e-01   4.1398576916244085e+00   9.8133240642216943e-02   9.4470559842408186e-01   3.6359067760293984e+00
```
