## Supplementary material for "Differential contagiousness of respiratory disease across the United States": Data S1: Augusta-Richmond County, GA-SC.exp

```
# time CumNum_detected_cases_Cum
78 31
79 67
80 15
81 11
82 20
83 20
84 13
85 84
86 25
87 38
88 6
89 36
90 26
91 39
92 38
93 40
94 11
95 17
96 20
97 15
98 32
99 23
100 11
101 10
102 7
103 12
104 6
105 11
106 10
107 30
108 10
109 14
110 5
111 29
112 22
113 17
114 17
115 20
116 5
117 14
118 7
119 21
120 34
121 8
122 6
123 7
124 17
125 30
126 21
127 26
128 26
129 3
130 3
131 17
132 1
133 29
134 10
135 16
136 6
137 4
138 26
139 18
140 13
141 7
142 15
143 7
144 13
145 19
146 16
147 43
148 24
149 45
150 18
151 22
```
