## Supplementary material for "Differential contagiousness of respiratory disease across the United States": Data S1: diffMatrix.txt

```
   3.2948551031828856e+01   4.1724567238832541e-02   1.9855662270562224e-01   8.5705302568577210e-02   4.0007147495422873e-01   5.3446410360752365e-02
   4.1724567238832541e-02   1.0896983449472787e-03   1.6182621660819343e-03   1.8089360081683083e-04  -6.6435104398053924e-04   1.3496571674929278e-04
   1.9855662270562224e-01   1.6182621660819343e-03   6.9539068213234136e+00  -3.0500882089600024e-03  -4.0997394272112582e-02   1.4336532541672616e-02
   8.5705302568577210e-02   1.8089360081683083e-04  -3.0500882089600024e-03   1.4225190995810681e-03  -1.0661768483318332e-03   3.0254782181698817e-04
   4.0007147495422873e-01  -6.6435104398053924e-04  -4.0997394272112582e-02  -1.0661768483318332e-03   4.9617020065130413e-02  -3.2891730618158769e-03
   5.3446410360752365e-02   1.3496571674929278e-04   1.4336532541672616e-02   3.0254782181698817e-04  -3.2891730618158769e-03   1.8433897773437533e-01
```
