## Supplementary material for "Differential contagiousness of respiratory disease across the United States": Data S1: MLE_params.txt

```
   7.8309837745065565e+00   2.2047797146605788e-01   9.4235064935948341e+00   2.4435280304447357e-01   9.1969516276379071e-01   2.6250401197202442e+00
```
