## Supplementary material for "Differential contagiousness of respiratory disease across the United States": Data S1: Austin-Round Rock, TX.exp

```
# time CumNum_detected_cases_Cum
66 3
67 23
68 31
69 13
70 67
71 67
72 68
73 80
74 38
75 57
76 6
77 121
78 18
79 62
80 52
81 98
82 88
83 66
84 9
85 107
86 109
87 27
88 22
89 80
90 66
91 46
92 73
93 94
94 23
95 69
96 84
97 80
98 71
99 80
100 45
101 45
102 55
103 78
104 83
105 93
106 79
107 81
108 35
109 43
110 56
111 94
112 88
113 82
114 52
115 61
116 52
117 97
118 95
119 77
120 94
121 65
122 65
123 75
124 103
125 79
126 105
127 103
128 96
129 58
130 63
131 117
132 106
133 112
134 85
135 81
136 65
137 48
138 168
139 249
140 189
141 245
142 213
143 202
144 234
145 386
146 351
147 450
148 284
149 442
150 566
151 717
```
