## Supplementary material for "Differential contagiousness of respiratory disease across the United States": Data S1: diffMatrix.txt

```
   3.8732882220252968e+01   6.8373810584286621e-01   9.9189659432886962e-02   2.9779679059163691e+00   1.5093778686289397e-01  -7.9394369305157197e-01   1.3801518470852742e-01   4.1716592916571693e-01  -5.5849285304134710e-01
   6.8373810584286621e-01   4.7851156510976143e+00   5.0534019253205865e-03   8.4578920045363137e-01   3.6340013157484547e-04   1.3923748168024757e+00  -4.8731156816443542e-02  -6.6605438603631481e-02   2.1516333632354565e-01
   9.9189659432886962e-02   5.0534019253205865e-03   1.3750628002343983e-03   1.5004384883079742e-02   5.3667461820428974e-04   2.3616001055004488e-03   4.3175809008448183e-04  -1.2482815981818298e-03  -1.9699351196143062e-03
   2.9779679059163691e+00   8.4578920045363137e-01   1.5004384883079742e-02   8.2194975100268763e+00   4.4179303521960601e-03   3.3303605246365192e-01   1.8499454787328857e-02  -9.5064838979144362e-02  -2.3543245652775655e-01
   1.5093778686289397e-01   3.6340013157484547e-04   5.3667461820428974e-04   4.4179303521960601e-03   1.9055545211400908e-03   1.8705543410438377e-03   6.2484445987055456e-04  -1.3195387405442929e-03  -2.7764209817581703e-03
  -7.9394369305157197e-01   1.3923748168024757e+00   2.3616001055004488e-03   3.3303605246365192e-01   1.8705543410438377e-03   6.8583235429029630e+00  -6.2185323540947550e-03  -1.2649018003109927e-01   9.6445137131100679e-03
   1.3801518470852742e-01  -4.8731156816443542e-02   4.3175809008448183e-04   1.8499454787328857e-02   6.2484445987055456e-04  -6.2185323540947550e-03   2.8564750347980670e-03  -1.8195878290664969e-04  -4.0135396927833246e-03
   4.1716592916571693e-01  -6.6605438603631481e-02  -1.2482815981818298e-03  -9.5064838979144362e-02  -1.3195387405442929e-03  -1.2649018003109927e-01  -1.8195878290664969e-04   6.2001059621799776e-02  -6.7379334521262043e-03
  -5.5849285304134710e-01   2.1516333632354565e-01  -1.9699351196143062e-03  -2.3543245652775655e-01  -2.7764209817581703e-03   9.6445137131100679e-03  -4.0135396927833246e-03  -6.7379334521262043e-03   5.2588354099252932e-01
```
