## Supplementary material for "Differential contagiousness of respiratory disease across the United States": Data S1: MLE_params.txt

```
   4.3951548516082068e+00   6.7255260875275013e+01   2.4142346312361895e-01   3.5663364333188063e-01   2.7732931310733139e-01   6.2311480167062339e+00   7.3254006189730630e-03   8.2247923792635758e-01   4.9262013356685923e+00
```
