## Supplementary material for "Differential contagiousness of respiratory disease across the United States": Data S1: Bakersfield, CA.exp

```
# time CumNum_detected_cases_Cum
74 20
75 21
76 21
77 42
78 21
79 33
80 6
81 27
82 58
83 70
84 29
85 0
86 0
87 66
88 4
89 20
90 28
91 0
92 42
93 31
94 20
95 45
96 28
97 28
98 17
99 28
100 31
101 31
102 35
103 18
104 22
105 37
106 49
107 43
108 62
109 26
110 36
111 31
112 32
113 40
114 35
115 45
116 42
117 37
118 34
119 19
120 39
121 51
122 62
123 67
124 47
125 9
126 61
127 66
128 69
129 69
130 105
131 72
132 54
133 42
134 44
135 72
136 116
137 70
138 74
139 76
140 72
141 74
142 114
143 65
144 86
145 86
146 85
147 60
148 78
149 116
150 87
151 97
```
