## Supplementary material for "Differential contagiousness of respiratory disease across the United States": Data S1: diffMatrix.txt

```
   2.5709161189071228e+01   3.9059607684217429e-02  -7.6815578398857354e-01   7.9763339385865870e-02   1.3177933585128807e-01  -1.8588924709108229e-01
   3.9059607684217429e-02   1.0788502622671261e-03   6.1356439968544114e-05   1.6337592272433775e-04  -4.8955656248684035e-04  -2.9112899159128270e-04
  -7.6815578398857354e-01   6.1356439968544114e-05   6.5708168711752766e+00  -4.1990528770363767e-03  -4.5661737198967517e-02  -7.1399582173388543e-02
   7.9763339385865870e-02   1.6337592272433775e-04  -4.1990528770363767e-03   1.3791859142505789e-03  -8.7966097870317177e-04  -8.0570467190754194e-04
   1.3177933585128807e-01  -4.8955656248684035e-04  -4.5661737198967517e-02  -8.7966097870317177e-04   3.2417360506699147e-02  -1.8938008199818098e-03
  -1.8588924709108229e-01  -2.9112899159128270e-04  -7.1399582173388543e-02  -8.0570467190754194e-04  -1.8938008199818098e-03   3.3382011708918991e-01
```
