## Supplementary material for "Differential contagiousness of respiratory disease across the United States": Data S1: MLE_params.txt

```
   2.1426866724119187e-01   2.1539876791514551e-01   7.3298545178201184e+00   1.7591303084841950e-01   9.0865347674867281e-01   3.5816013613339770e+00
```
