## Supplementary material for "Differential contagiousness of respiratory disease across the United States": Data S1: Baltimore-Columbia-Towson, MD.exp

```
# time CumNum_detected_cases_Cum
65 98
66 160
67 62
68 74
69 126
70 132
71 213
72 211
73 157
74 215
75 151
76 90
77 515
78 277
79 233
80 273
81 235
82 272
83 195
84 315
85 244
86 283
87 316
88 151
89 374
90 171
91 263
92 346
93 297
94 354
95 323
96 258
97 201
98 285
99 298
100 435
101 415
102 340
103 349
104 241
105 373
106 419
107 354
108 383
109 393
110 212
111 212
112 303
113 311
114 355
115 358
116 271
117 302
118 505
119 359
120 485
121 332
122 463
123 280
124 341
125 199
126 218
127 476
128 560
129 434
130 330
131 251
132 306
133 324
134 249
135 391
136 293
137 216
138 203
139 193
140 225
141 330
142 172
143 258
144 162
145 152
146 188
147 257
148 135
149 165
150 189
151 163
```
