## Supplementary material for "Differential contagiousness of respiratory disease across the United States": Data S1: diffMatrix.txt

```
   1.6606709491495725e+01   1.4557997920541131e+03   1.1125994166215557e-01   1.3001199629369291e+00   8.2249051583164617e-02   3.3492233881864220e+00   2.5441406725302290e-01   1.6413147305596027e-02  -4.2039730704148304e-01
   1.4557997920541131e+03   1.2866308252005032e+06   1.5421314593674500e+01   7.6330223145418461e+02  -2.3491401300531702e+00   5.7646498672533869e+02   1.3517235055224933e+01  -7.0906808223348969e+00   2.8215278933968744e+01
   1.1125994166215557e-01   1.5421314593674500e+01   1.9187958167952359e-03   1.4107808412745462e-02   3.2710779247757161e-04   3.1685092425644309e-02   1.7318196843155180e-03  -2.4166614993907681e-04  -3.5151660979616537e-03
   1.3001199629369291e+00   7.6330223145418461e+02   1.4107808412745462e-02   5.8515335596652018e-01  -3.7697692369532119e-03   6.3186100916632126e-01   1.3119272193897226e-02  -7.4043227115301487e-03   3.0923147979102821e-02
   8.2249051583164617e-02  -2.3491401300531702e+00   3.2710779247757161e-04  -3.7697692369532119e-03   1.9562146528500119e-03  -3.9242154368336951e-03   1.1535106339389401e-03   5.4792128024921331e-04  -1.0077034800345925e-04
   3.3492233881864220e+00   5.7646498672533869e+02   3.1685092425644309e-02   6.3186100916632126e-01  -3.9242154368336951e-03   8.5143693551446429e+00   1.2642707930582089e-01  -2.3385769813047047e-02  -5.3333851294945334e-01
   2.5441406725302290e-01   1.3517235055224933e+01   1.7318196843155180e-03   1.3119272193897226e-02   1.1535106339389401e-03   1.2642707930582089e-01   4.4639864310241258e-02  -2.4553086259121746e-04  -2.8594792859985299e-02
   1.6413147305596027e-02  -7.0906808223348969e+00  -2.4166614993907681e-04  -7.4043227115301487e-03   5.4792128024921331e-04  -2.3385769813047047e-02  -2.4553086259121746e-04   1.9646259899894426e-03   6.4409568091791701e-03
  -4.2039730704148304e-01   2.8215278933968744e+01  -3.5151660979616537e-03   3.0923147979102821e-02  -1.0077034800345925e-04  -5.3333851294945334e-01  -2.8594792859985299e-02   6.4409568091791701e-03   3.5242148135109832e+00
```
