## Supplementary material for "Differential contagiousness of respiratory disease across the United States": Data S1: MLE_params.txt

```
   3.0509683250376408e+01   6.1142593585803404e+01   3.6360435273397068e-01   2.1285682007421580e-01   4.8218286915446806e-01   5.1144191494749487e+00   4.8261638618575686e-01   8.5979048721596785e-01   1.3598548318076825e+01
```
