## Supplementary material for "Differential contagiousness of respiratory disease across the United States": Data S1: Barnstable Town, MA.exp

```
# time CumNum_detected_cases_Cum
71 28
72 31
73 16
74 17
75 36
76 22
77 18
78 21
79 20
80 16
81 21
82 1
83 12
84 16
85 20
86 23
87 17
88 42
89 32
90 8
91 6
92 30
93 39
94 9
95 16
96 26
97 22
98 22
99 18
100 42
101 35
102 9
103 15
104 8
105 28
106 24
107 17
108 18
109 12
110 7
111 18
112 18
113 8
114 18
115 10
116 3
117 5
118 22
119 20
120 5
121 55
122 7
123 5
124 8
125 3
126 6
127 9
128 8
129 2
130 7
131 112
132 6
133 5
134 8
135 3
136 4
137 6
138 2
139 4
140 5
141 7
142 5
143 7
144 1
145 2
146 5
147 3
148 5
149 6
150 5
151 2
```
