## Supplementary material for "Differential contagiousness of respiratory disease across the United States": Data S1: diffMatrix.txt

```
   4.3510017914702225e+01   9.0383626390091468e-02   5.9658866559776491e-01   1.5701512434852472e-01   2.4862375142295146e-01  -1.0524116921122184e-01
   9.0383626390091468e-02   1.2726154912140655e-03   2.7133917940222723e-03   4.2206975059939499e-04  -1.4447478353633303e-03  -4.7361441441491896e-04
   5.9658866559776491e-01   2.7133917940222723e-03   6.0530823878398987e+00  -6.2025527430241000e-04  -1.6765200021290061e-02   1.0870944853544244e-03
   1.5701512434852472e-01   4.2206975059939499e-04  -6.2025527430241000e-04   1.7552615951931263e-03  -1.1694650107561249e-03  -6.0948882122306139e-04
   2.4862375142295146e-01  -1.4447478353633303e-03  -1.6765200021290061e-02  -1.1694650107561249e-03   5.9556320716951612e-02   4.8281293255435604e-03
  -1.0524116921122184e-01  -4.7361441441491896e-04   1.0870944853544244e-03  -6.0948882122306139e-04   4.8281293255435604e-03   1.1104445069623962e-01
```
