## Supplementary material for "Differential contagiousness of respiratory disease across the United States": Data S1: MLE_params.txt

```
   1.0321362578152604e+00   2.2936215306962829e-01   8.7766528150137706e+00   2.8664716953385894e-01   6.2133404341665133e-01   2.0437865925945142e+00
```
