## Supplementary material for "Differential contagiousness of respiratory disease across the United States": Data S1: Baton Rouge, LA.exp

```
# time CumNum_detected_cases_Cum
65 29
66 54
67 55
68 48
69 73
70 58
71 156
72 117
73 412
74 54
75 303
76 145
77 76
78 129
79 160
80 125
81 124
82 80
83 60
84 56
85 107
86 88
87 111
88 69
89 46
90 61
91 90
92 55
93 140
94 148
95 42
96 67
97 35
98 70
99 73
100 232
101 112
102 60
103 75
104 76
105 90
106 67
107 41
108 108
109 57
110 41
111 72
112 66
113 592
114 81
115 42
116 43
117 33
118 106
119 92
120 150
121 64
122 23
123 13
124 101
125 50
126 52
127 57
128 0
129 95
130 47
131 87
132 100
133 64
134 77
135 74
136 67
137 59
138 30
139 104
140 55
141 52
142 100
143 93
144 45
145 105
146 54
147 89
148 0
149 75
150 189
151 67
```
