## Supplementary material for "Differential contagiousness of respiratory disease across the United States": Data S1: diffMatrix.txt

```
   6.5364000778641156e+01   4.6971073570069077e-01   5.7364069540363154e+00   4.0779408951800467e-01   6.9522444899660352e-01   2.1357618284824623e-01
   4.6971073570069077e-01   5.0320984366871921e-03   5.4195087544623266e-02   3.2353265919272895e-03   1.7763082019939692e-03   1.2171322973591164e-03
   5.7364069540363154e+00   5.4195087544623266e-02   8.5014706077809841e+00   2.2308453655740058e-02   4.3932723217041766e-02   4.9911464900199891e-03
   4.0779408951800467e-01   3.2353265919272895e-03   2.2308453655740058e-02   3.8606885236215581e-03   2.6586110668090830e-03   1.2378276676080252e-03
   6.9522444899660352e-01   1.7763082019939692e-03   4.3932723217041766e-02   2.6586110668090830e-03   6.2928384005430688e-02   4.0344274982249424e-03
   2.1357618284824623e-01   1.2171322973591164e-03   4.9911464900199891e-03   1.2378276676080252e-03   4.0344274982249424e-03   1.1026851531079195e-01
```
