## Supplementary material for "Differential contagiousness of respiratory disease across the United States": Data S1: MLE_params.txt

```
   2.9215355840397223e+01   3.5542062017936987e-01   3.9949308827484770e-01   4.6617662064196785e-01   6.7934180526131249e-01   2.3721211768248862e+00
```
