## Supplementary material for "Differential contagiousness of respiratory disease across the United States": Data S1: Battle Creek, MI.exp

```
# time CumNum_detected_cases_Cum
96 1
97 7
98 9
99 9
100 3
101 4
102 2
103 7
104 2
105 4
106 2
107 2
108 4
109 2
110 8
111 7
112 5
113 6
114 4
115 5
116 6
117 3
118 4
119 12
120 7
121 7
122 5
123 2
124 6
125 2
126 2
127 6
128 4
129 4
130 6
131 1
132 14
133 6
134 6
135 56
136 7
137 1
138 4
139 4
140 5
141 2
142 4
143 3
144 2
145 1
146 5
147 3
148 6
149 2
150 0
151 1
```
