## Supplementary material for "Differential contagiousness of respiratory disease across the United States": Data S1: diffMatrix.txt

```
   1.2680086725602809e+01   9.1076794224828721e-03   6.1301072116718008e-02   2.6627090234291256e-02   3.5647067361359051e-02  -1.9948157461338806e-01
   9.1076794224828721e-03   1.0131149699201488e-03   5.6893046756881574e-04   4.9108017282970266e-05  -2.6242728936837716e-04  -2.4829442800489962e-04
   6.1301072116718008e-02   5.6893046756881574e-04   5.9893324362442693e+00  -2.4656018290526629e-03  -2.6128339754776072e-02   5.7040091147131523e-02
   2.6627090234291256e-02   4.9108017282970266e-05  -2.4656018290526629e-03   1.3510087357634165e-03  -6.8223974884329614e-04  -1.1138604018096302e-03
   3.5647067361359051e-02  -2.6242728936837716e-04  -2.6128339754776072e-02  -6.8223974884329614e-04   1.9951866823947260e-02   3.0370264567768875e-03
  -1.9948157461338806e-01  -2.4829442800489962e-04   5.7040091147131523e-02  -1.1138604018096302e-03   3.0370264567768875e-03   1.1169496507701804e-01
```
