## Supplementary material for "Differential contagiousness of respiratory disease across the United States": Data S1: MLE_params.txt

```
   1.7701738475371975e-01   1.8950070881074696e-01   8.1045341240079516e+00   2.0617468736345126e-01   9.8293745428505963e-01   1.9794207447917207e+00
```
