## Supplementary material for "Differential contagiousness of respiratory disease across the United States": Data S1: Bay City, MI.exp

```
# time CumNum_detected_cases_Cum
111 10
112 0
113 12
114 2
115 6
116 7
117 7
118 2
119 5
120 5
121 9
122 7
123 6
124 4
125 1
126 7
127 2
128 6
129 1
130 7
131 2
132 5
133 5
134 4
135 44
136 7
137 3
138 4
139 1
140 -13
141 13
142 -4
143 -5
144 1
145 1
146 -1
147 1
148 1
149 0
150 -1
151 0
```
