## Supplementary material for "Differential contagiousness of respiratory disease across the United States": Data S1: diffMatrix.txt

```
   1.1580141337818189e+01   6.7815997408717495e-03  -2.8072158368559721e-02   3.1632881024497982e-02   1.5765464614658210e-02  -1.2819100760288354e-01
   6.7815997408717495e-03   1.0083962715460640e-03   7.8171364153835268e-05   5.9990037315742307e-05  -1.7097996856917406e-04  -1.7187607837495584e-04
  -2.8072158368559721e-02   7.8171364153835268e-05   7.1367092818891065e+00  -1.3154553862768547e-02  -4.2998914266360556e-03   2.6986441232937215e-02
   3.1632881024497982e-02   5.9990037315742307e-05  -1.3154553862768547e-02   2.1361562847530195e-03  -7.5788034343480561e-04  -1.3862246572147786e-03
   1.5765464614658210e-02  -1.7097996856917406e-04  -4.2998914266360556e-03  -7.5788034343480561e-04   1.4702020627868963e-02   3.2437980723547021e-03
  -1.2819100760288354e-01  -1.7187607837495584e-04   2.6986441232937215e-02  -1.3862246572147786e-03   3.2437980723547021e-03   9.5942903541272301e-02
```
