## Supplementary material for "Differential contagiousness of respiratory disease across the United States": Data S1: MLE_params.txt

```
   8.4833742030171133e-02   1.8363300503380253e-01   7.8314381234527133e+00   2.5419190060425334e-01   9.9653133975413610e-01   1.4791604131467759e+00
```
