## Supplementary material for "Differential contagiousness of respiratory disease across the United States": Data S1: Beaumont-Port Arthur, TX.exp

```
# time CumNum_detected_cases_Cum
82 24
83 15
84 7
85 5
86 24
87 15
88 1
89 21
90 28
91 14
92 35
93 8
94 0
95 23
96 6
97 20
98 17
99 7
100 6
101 17
102 4
103 6
104 18
105 5
106 19
107 0
108 10
109 16
110 5
111 5
112 14
113 19
114 13
115 8
116 1
117 29
118 3
119 13
120 0
121 4
122 20
123 14
124 6
125 5
126 3
127 13
128 9
129 9
130 11
131 6
132 12
133 19
134 11
135 19
136 14
137 8
138 0
139 20
140 541
141 3
142 39
143 13
144 2
145 7
146 39
147 59
148 30
149 36
150 45
151 5
```
