## Supplementary material for "Differential contagiousness of respiratory disease across the United States": Data S1: diffMatrix.txt

```
   3.8545788307220960e+01   4.8541257515269449e-02  -1.8597983585868233e-01   1.1494540684992659e-01   1.2222461175484650e-01  -5.9577774234939748e-02
   4.8541257515269449e-02   1.0909619262675526e-03   1.5120301003482980e-04   2.2635111157883871e-04  -7.6595753800016997e-04  -1.0605842877830431e-04
  -1.8597983585868233e-01   1.5120301003482980e-04   6.7109648765449048e+00  -3.6849095283683956e-03   2.6751178685649173e-03  -6.5599758231341754e-03
   1.1494540684992659e-01   2.2635111157883871e-04  -3.6849095283683956e-03   1.7052803426279846e-03  -1.6158669766121753e-03  -2.4640851945623041e-04
   1.2222461175484650e-01  -7.6595753800016997e-04   2.6751178685649173e-03  -1.6158669766121753e-03   4.1343213239752041e-02   7.8677881742228873e-04
  -5.9577774234939748e-02  -1.0605842877830431e-04  -6.5599758231341754e-03  -2.4640851945623041e-04   7.8677881742228873e-04   1.8048914912004565e-02
```
