## Supplementary material for "Differential contagiousness of respiratory disease across the United States": Data S1: MLE_params.txt

```
   4.1934437141663228e-01   2.0139194811275551e-01   8.1766380460516537e+00   1.5156085891828694e-01   9.5857480216743807e-01   8.9072631829355575e-01
```
