## Supplementary material for "Differential contagiousness of respiratory disease across the United States": Data S1: Bellingham, WA.exp

```
# time CumNum_detected_cases_Cum
75 4
76 10
77 0
78 5
79 7
80 2
81 11
82 0
83 2
84 4
85 2
86 0
87 2
88 4
89 1
90 2
91 0
92 2
93 0
94 2
95 4
96 2
97 3
98 1
99 10
100 7
101 0
102 5
103 1
104 1
105 6
106 4
107 1
108 1
109 3
110 5
111 2
112 4
113 0
114 0
115 3
116 0
117 11
118 1
119 0
120 0
121 4
122 5
123 0
124 0
125 10
126 2
127 3
128 0
129 9
130 4
131 2
132 3
133 1
134 2
135 1
136 4
137 1
138 9
139 1
140 0
141 8
142 8
143 4
144 8
145 5
146 2
147 2
148 10
149 7
150 12
151 13
```
