## Supplementary material for "Differential contagiousness of respiratory disease across the United States": Data S1: diffMatrix.txt

```
   1.6238817464906301e+01   9.9263007622263877e-01   2.4946023176447542e-02   2.7075172731467079e-01   2.7611287771503588e-02   2.9838989036590918e-01   4.8333813110871100e-02   5.3640452496818966e-02  -1.2602158234851044e-01
   9.9263007622263877e-01   5.8131217811939866e+00   4.9904960288201456e-03  -3.3043908851186035e-02  -1.6389587634579125e-01   2.0889964296211878e+00  -1.3972355346004635e-02  -6.2845398926792015e-02  -6.2117245337023064e-02
   2.4946023176447542e-02   4.9904960288201456e-03   1.0851183025990974e-03   9.0741190262490408e-04   1.5246984543637468e-04   3.6823062964510558e-04   1.5147670165479297e-04  -1.1052191744250896e-03  -4.2177161367355380e-04
   2.7075172731467079e-01  -3.3043908851186035e-02   9.0741190262490408e-04   6.0793501039186824e+00   1.2285138327783728e-03   4.7859639749933824e-01   5.3731692084611272e-04   4.9232048530450153e-03   4.1302948478873600e-02
   2.7611287771503588e-02  -1.6389587634579125e-01   1.5246984543637468e-04   1.2285138327783728e-03   1.2613061431948090e-02  -2.0553612479030446e-02   5.3132005648269087e-04  -1.3546139686796592e-03   2.1172695466627998e-03
   2.9838989036590918e-01   2.0889964296211878e+00   3.6823062964510558e-04   4.7859639749933824e-01  -2.0553612479030446e-02   8.2704344662516558e+00  -1.0893265617933785e-02  -5.7200899359474856e-03  -3.1703885862948096e-02
   4.8333813110871100e-02  -1.3972355346004635e-02   1.5147670165479297e-04   5.3731692084611272e-04   5.3132005648269087e-04  -1.0893265617933785e-02   1.5621665679781808e-03  -1.7416370114122779e-03  -7.9411326191418505e-04
   5.3640452496818966e-02  -6.2845398926792015e-02  -1.1052191744250896e-03   4.9232048530450153e-03  -1.3546139686796592e-03  -5.7200899359474856e-03  -1.7416370114122779e-03   4.3128859396671992e-02   7.9519397847633237e-03
  -1.2602158234851044e-01  -6.2117245337023064e-02  -4.2177161367355380e-04   4.1302948478873600e-02   2.1172695466627998e-03  -3.1703885862948096e-02  -7.9411326191418505e-04   7.9519397847633237e-03   5.3301622538291515e-02
```
