## Supplementary material for "Differential contagiousness of respiratory disease across the United States": Data S1: MLE_params.txt

```
   1.3375565456227068e+00   8.1799495376934868e+00   2.1402580139936506e-01   9.2562024282937916e+00   9.3837711505527610e-01   9.8993506333159176e-01   1.8572359969591051e-01   9.9216863054592197e-01   1.1913715077961915e+00
```
