## Supplementary material for "Differential contagiousness of respiratory disease across the United States": Data S1: Binghamton, NY.conf

```
# The directory to which job output will be written
output_dir = Binghamton, NY_output

# Model specification
model = Binghamton, NY.bngl: Binghamton, NY.exp
bng_command = /usr/local/anaconda3/bin/BNG2.pl
delete_old_files = 1

# Algorithm and objective function choice
fit_type = am
objfunc = neg_bin_dynamic

# Model parameters
uniform_var = t0__FREE 0.0 60.0
uniform_var = beta__FREE 0.0 10.0
uniform_var = lambda0__FREE 0.0 10.0
uniform_var = p0__FREE 0.0 1.0
uniform_var = fD__FREE 0.0 1.0
uniform_var = r__FREE 1.0 30.0

# Algorithmic parameters
step_size = 0.01
population_size = 1
verbosity = 1
adaptive = 1000
burn_in = 1000
max_iterations = 300000
continue_run = 1
sample_every = 1
starting_params = 0.123807 0.198963 3.043089 0.231353 0.990882 2.943139 30.983735 0.391000 3.499219 0.413410 0.966713 7.551935 
```
