## Supplementary material for "Differential contagiousness of respiratory disease across the United States": Data S1: Binghamton, NY.exp

```
# time CumNum_detected_cases_Cum
87 10
88 9
89 9
90 6
91 16
92 6
93 8
94 50
95 6
96 4
97 16
98 9
99 15
100 17
101 6
102 22
103 7
104 6
105 11
106 16
107 6
108 13
109 2
110 7
111 1
112 4
113 1
114 9
115 25
116 2
117 9
118 6
119 8
120 18
121 18
122 20
123 17
124 18
125 3
126 8
127 19
128 12
129 6
130 7
131 8
132 5
133 13
134 4
135 13
136 8
137 7
138 4
139 3
140 4
141 11
142 5
143 3
144 6
145 4
146 2
147 1
148 0
149 6
150 2
151 3
```
