## Supplementary material for "Differential contagiousness of respiratory disease across the United States": Data S1: diffMatrix.txt

```
   1.3672301766044953e+01   1.2753818435410291e-02   1.0994809409379565e+00   3.1003887804941694e-02   5.6699657866769025e-02  -1.8977388803485790e-01
   1.2753818435410291e-02   1.0242554113332211e-03   1.4886414386129452e-03   6.4224299297210253e-05  -4.7312285676820139e-04  -3.3074889964721947e-04
   1.0994809409379565e+00   1.4886414386129452e-03   7.1472720081193009e+00  -4.1216759726978918e-03   1.8862537997862247e-03  -1.7040768256554328e-01
   3.1003887804941694e-02   6.4224299297210253e-05  -4.1216759726978918e-03   1.2833806195097213e-03  -1.0614358348034543e-03  -9.9113130995403783e-04
   5.6699657866769025e-02  -4.7312285676820139e-04   1.8862537997862247e-03  -1.0614358348034543e-03   2.8944006465056620e-02   3.4772435705494034e-03
  -1.8977388803485790e-01  -3.3074889964721947e-04  -1.7040768256554328e-01  -9.9113130995403783e-04   3.4772435705494034e-03   4.2730695251805650e-01
```
