## Supplementary material for "Differential contagiousness of respiratory disease across the United States": Data S1: MLE_params.txt

```
   1.2380697928354578e-01   1.9896315273339671e-01   3.0430892634918321e+00   2.3135254636432748e-01   9.9088239513951948e-01   2.9431392190274366e+00
```
