## Supplementary material for "Differential contagiousness of respiratory disease across the United States": Data S1: Birmingham-Hoover, AL.exp

```
# time CumNum_detected_cases_Cum
65 31
66 38
67 43
68 25
69 26
70 30
71 44
72 59
73 22
74 69
75 30
76 32
77 45
78 57
79 37
80 42
81 42
82 44
83 11
84 25
85 13
86 21
87 43
88 28
89 19
90 20
91 58
92 41
93 34
94 36
95 33
96 15
97 26
98 24
99 8
100 45
101 24
102 33
103 24
104 38
105 36
106 32
107 40
108 23
109 20
110 18
111 34
112 54
113 49
114 26
115 53
116 36
117 31
118 14
119 84
120 46
121 35
122 90
123 49
124 32
125 49
126 43
127 70
128 51
129 45
130 81
131 98
132 29
133 3
134 31
135 39
136 68
137 72
138 49
139 73
140 82
141 95
142 125
143 115
144 106
145 94
146 100
147 77
148 101
149 146
150 99
151 105
```
