## Supplementary material for "Differential contagiousness of respiratory disease across the United States": Data S1: diffMatrix.txt

```
   3.3106509734525865e+01  -2.8198109825585886e+00   9.0782225583675213e-02  -8.3309145232855086e-01   1.5424555660852121e-01  -2.2478821885714302e+00   1.4557539583376902e-01   1.3040165345646068e-01   2.5549832384636917e-01
  -2.8198109825585886e+00   2.6967607929213724e+01  -1.8991906709480068e-02   1.1602451988333422e+00  -8.4954103969968511e-02   3.9761393900716633e+00  -8.4784470689414984e-02   2.2070586933634756e-01  -6.7051033215761180e-01
   9.0782225583675213e-02  -1.8991906709480068e-02   1.3361170701247991e-03  -7.3169470410831979e-04   5.8081316174438840e-04  -6.0947463419976792e-03   5.2988246862635286e-04  -1.4549570253565142e-03   2.4437328294773657e-04
  -8.3309145232855086e-01   1.1602451988333422e+00  -7.3169470410831979e-04   6.5796640341974211e+00  -1.1801624239297785e-02   2.3903084488026541e-01   8.2018161609840397e-04  -1.1522770895724699e-02  -4.6153615215173022e-01
   1.5424555660852121e-01  -8.4954103969968511e-02   5.8081316174438840e-04  -1.1801624239297785e-02   2.2239126163814595e-03  -1.6184051603102788e-02   9.7382812710686717e-04  -2.4802110725688597e-03   1.5754886050606692e-03
  -2.2478821885714302e+00   3.9761393900716633e+00  -6.0947463419976792e-03   2.3903084488026541e-01  -1.6184051603102788e-02   7.9743930899240958e+00  -3.3736498142069457e-02   3.0729706468990901e-02  -2.8748273720228967e-01
   1.4557539583376902e-01  -8.4784470689414984e-02   5.2988246862635286e-04   8.2018161609840397e-04   9.7382812710686717e-04  -3.3736498142069457e-02   2.1616732551143873e-03  -2.5242242130789606e-03   2.3991322135788443e-03
   1.3040165345646068e-01   2.2070586933634756e-01  -1.4549570253565142e-03  -1.1522770895724699e-02  -2.4802110725688597e-03   3.0729706468990901e-02  -2.5242242130789606e-03   4.9985639439754842e-02   1.9953980982042978e-02
   2.5549832384636917e-01  -6.7051033215761180e-01   2.4437328294773657e-04  -4.6153615215173022e-01   1.5754886050606692e-03  -2.8748273720228967e-01   2.3991322135788443e-03   1.9953980982042978e-02   9.7062977623084568e-01
```
