## Supplementary material for "Differential contagiousness of respiratory disease across the United States": Data S1: MLE_params.txt

```
   1.5984069508994317e+01   3.3574878255516403e+01   2.7408629389471539e-01   8.2169676882344529e+00   3.5447312204409637e-01   4.4677938890557440e+00   2.5683299150710664e-01   8.1756437893609180e-01   6.5607074220296884e+00
```
