## Supplementary material for "Differential contagiousness of respiratory disease across the United States": Data S1: Bloomington, IN.exp

```
# time CumNum_detected_cases_Cum
99 3
100 37
101 10
102 1
103 2
104 1
105 8
106 33
107 20
108 4
109 1
110 2
111 3
112 0
113 3
114 -1
115 0
116 10
117 1
118 4
119 4
120 6
121 3
122 2
123 1
124 2
125 3
126 3
127 4
128 0
129 2
130 0
131 0
132 3
133 3
134 2
135 1
136 7
137 1
138 2
139 3
140 6
141 3
142 1
143 0
144 4
145 3
146 2
147 15
148 2
149 4
150 3
151 0
```
