## Supplementary material for "Differential contagiousness of respiratory disease across the United States": Data S1: diffMatrix.txt

```
   6.5558206630594951e+00   4.8497975271800300e-03  -8.4503868018260750e-03   1.6432817693181358e-02   1.1186842702436981e-02  -3.2125978006739435e-02
   4.8497975271800300e-03   1.0094773127976950e-03   2.5347095723965245e-04   4.7541469213180141e-05  -1.8740803384826072e-04  -9.0355165220837823e-05
  -8.4503868018260750e-03   2.5347095723965245e-04   6.3440386120279895e+00  -3.5197187164731181e-03  -1.8506861332733616e-03  -1.3572045227797584e-02
   1.6432817693181358e-02   4.7541469213180141e-05  -3.5197187164731181e-03   1.5050002617552048e-03  -5.8014998973963895e-04  -3.5300326122416459e-04
   1.1186842702436981e-02  -1.8740803384826072e-04  -1.8506861332733616e-03  -5.8014998973963895e-04   1.4308480686923364e-02   2.5347474903190167e-03
  -3.2125978006739435e-02  -9.0355165220837823e-05  -1.3572045227797584e-02  -3.5300326122416459e-04   2.5347474903190167e-03   3.5132776154043775e-02
```
