## Supplementary material for "Differential contagiousness of respiratory disease across the United States": Data S1: MLE_params.txt

```
   1.4657534519905591e-02   1.9096576504907198e-01   9.1219740032293775e+00   2.7662426009583380e-01   9.9902912318829618e-01   9.5235647698641601e-01
```
