## Supplementary material for "Differential contagiousness of respiratory disease across the United States": Data S1: Bloomsburg-Berwick, PA.exp

```
# time CumNum_detected_cases_Cum
87 19
88 17
89 6
90 17
91 14
92 6
93 7
94 5
95 12
96 8
97 2
98 4
99 0
100 6
101 2
102 2
103 5
104 2
105 4
106 4
107 1
108 15
109 1
110 4
111 2
112 1
113 3
114 1
115 2
116 0
117 1
118 0
119 3
120 3
121 -1
122 0
123 2
124 -1
125 0
126 3
127 0
128 0
129 0
130 4
131 1
132 1
133 0
134 3
135 0
136 9
137 3
138 0
139 3
140 1
141 3
142 3
143 13
144 2
145 3
146 5
147 4
148 3
149 1
150 1
151 1
```
