## Supplementary material for "Differential contagiousness of respiratory disease across the United States": Data S1: diffMatrix.txt

```
   2.8422302111797588e+01  -5.0425386726200356e+00   2.8456577631525360e-02  -6.4124648083021119e-01   1.2942816787139594e-01  -1.7466202671510740e+00   1.0010920261217371e-01   1.9910221436365005e-01  -3.7622236973438961e-01
  -5.0425386726200356e+00   5.6029894289372386e+01  -1.3226717686340407e-02   2.2022141758366449e+00  -5.9229074916016344e-01   3.6805904789576909e+00  -3.6383342801992585e-01   1.6373561420898877e-01  -2.9656951424938083e-01
   2.8456577631525360e-02  -1.3226717686340407e-02   1.0710918520290486e-03  -5.2941034984775100e-05   2.8765056532259578e-04  -8.0225673739334755e-04   1.8742204141240443e-04  -1.1361552969773293e-03  -6.3512274277312253e-04
  -6.4124648083021119e-01   2.2022141758366449e+00  -5.2941034984775100e-05   5.7995053622363590e+00  -3.0282575270771089e-02  -1.1823080951829834e-01  -1.7416085651825258e-02  -2.5434800998634620e-02   1.8708313785142504e-02
   1.2942816787139594e-01  -5.9229074916016344e-01   2.8765056532259578e-04  -3.0282575270771089e-02   9.5536868964786019e-03  -2.9549627616937413e-02   3.4806292329861784e-03  -2.7175232296274441e-03   1.6905856361860256e-03
  -1.7466202671510740e+00   3.6805904789576909e+00  -8.0225673739334755e-04  -1.1823080951829834e-01  -2.9549627616937413e-02   7.8449074022173333e+00  -2.6134851527821062e-02  -5.6053984514225601e-02  -4.1008896760509062e-03
   1.0010920261217371e-01  -3.6383342801992585e-01   1.8742204141240443e-04  -1.7416085651825258e-02   3.4806292329861784e-03  -2.6134851527821062e-02   4.4480193082903543e-03  -1.9772196865621198e-03   1.5547033117499463e-04
   1.9910221436365005e-01   1.6373561420898877e-01  -1.1361552969773293e-03  -2.5434800998634620e-02  -2.7175232296274441e-03  -5.6053984514225601e-02  -1.9772196865621198e-03   5.4049202134652183e-02   4.0197942453176465e-03
  -3.7622236973438961e-01  -2.9656951424938083e-01  -6.3512274277312253e-04   1.8708313785142504e-02   1.6905856361860256e-03  -4.1008896760509062e-03   1.5547033117499463e-04   4.0197942453176465e-03   5.3856078524070472e-01
```
