## Supplementary material for "Differential contagiousness of respiratory disease across the United States": Data S1: MLE_params.txt

```
   9.3996243964553716e-01   2.8099659353897874e+01   2.0145666813216165e-01   9.2582889173882883e+00   4.2105887899719802e-01   6.3212608176405336e+00   1.0081292369923833e-01   8.9171013802700794e-01   2.5924904899085308e+00
```
