## Supplementary material for "Differential contagiousness of respiratory disease across the United States": Data S1: Boise City, ID.exp

```
# time CumNum_detected_cases_Cum
69 50
70 46
71 95
72 55
73 44
74 19
75 21
76 29
77 16
78 69
79 27
80 6
81 9
82 25
83 26
84 22
85 9
86 23
87 5
88 0
89 38
90 12
91 12
92 13
93 13
94 14
95 2
96 16
97 13
98 11
99 14
100 12
101 15
102 0
103 14
104 3
105 8
106 6
107 12
108 2
109 0
110 8
111 5
112 11
113 6
114 12
115 3
116 0
117 6
118 7
119 9
120 4
121 3
122 2
123 1
124 2
125 3
126 6
127 6
128 8
129 10
130 -1
131 13
132 0
133 10
134 16
135 15
136 9
137 0
138 11
139 4
140 12
141 15
142 13
143 15
144 0
145 28
146 40
147 49
148 66
149 86
150 102
151 0
```
