## Supplementary material for "Differential contagiousness of respiratory disease across the United States": Data S1: diffMatrix.txt

```
   7.5090401135734623e+01  -3.8327150529612014e-01   2.3989429776836566e-01   5.0441683774373003e-01   3.1105778251210986e-01  -1.2747322796651415e+00   3.8836281315665733e-01   5.1205844901222719e-01  -3.1305760839086774e-02
  -3.8327150529612014e-01   5.2693821721925964e+00  -4.1067382723607073e-03   6.8489500998067622e-03  -1.7478684697791652e-02   5.7548417189209577e-01  -5.6558420197283826e-02   4.2439626895701479e-03   5.8791966781781252e-02
   2.3989429776836566e-01  -4.1067382723607073e-03   2.0261228254569211e-03   2.6735093614844393e-03   1.2959181080076237e-03  -2.0666366607102614e-03   1.5727227581079091e-03  -1.7376299539462285e-03  -1.0692749822558922e-04
   5.0441683774373003e-01   6.8489500998067622e-03   2.6735093614844393e-03   6.3731930128698195e+00  -3.6326585890620543e-03  -4.1452762109577396e-01   5.3926596646963060e-03   6.4304711768776923e-03   8.1766334878139151e-03
   3.1105778251210986e-01  -1.7478684697791652e-02   1.2959181080076237e-03  -3.6326585890620543e-03   2.8111143373211315e-03  -1.5529389549955052e-03   2.0027377830800818e-03  -1.8945473469697063e-03  -1.2433249039546035e-04
  -1.2747322796651415e+00   5.7548417189209577e-01  -2.0666366607102614e-03  -4.1452762109577396e-01  -1.5529389549955052e-03   7.7959269043728341e+00  -3.2804510704616176e-03  -4.3737969432617763e-02  -2.4516940871197518e-02
   3.8836281315665733e-01  -5.6558420197283826e-02   1.5727227581079091e-03   5.3926596646963060e-03   2.0027377830800818e-03  -3.2804510704616176e-03   4.5246072917142473e-03  -1.8527676781550935e-03  -8.4912393285099558e-04
   5.1205844901222719e-01   4.2439626895701479e-03  -1.7376299539462285e-03   6.4304711768776923e-03  -1.8945473469697063e-03  -4.3737969432617763e-02  -1.8527676781550935e-03   7.0051450960496614e-02  -1.5161816567796662e-03
  -3.1305760839086774e-02   5.8791966781781252e-02  -1.0692749822558922e-04   8.1766334878139151e-03  -1.2433249039546035e-04  -2.4516940871197518e-02  -8.4912393285099558e-04  -1.5161816567796662e-03   1.3444110340025078e-01
```
