## Supplementary material for "Differential contagiousness of respiratory disease across the United States": Data S1: MLE_params.txt

```
   1.9029946550621197e+01   5.2837845728339389e+01   2.8869365954700538e-01   9.0095785141993350e+00   4.3848744242931198e-01   3.9991508207436870e+00   1.2628222818467108e-01   3.3430349226225331e-01   2.0619615778365286e+00
```
