## Supplementary material for "Differential contagiousness of respiratory disease across the United States": Data S1: Boston-Cambridge-Newton, MA-NH.exp

```
# time CumNum_detected_cases_Cum
56 31
57 53
58 70
59 86
60 75
61 99
62 281
63 455
64 386
65 595
66 685
67 464
68 574
69 804
70 806
71 904
72 1070
73 1011
74 654
75 969
76 1087
77 1309
78 1593
79 1640
80 1368
81 1996
82 1109
83 968
84 1409
85 1836
86 1621
87 1603
88 1346
89 1241
90 1121
91 1519
92 2387
93 3653
94 1878
95 1257
96 1110
97 1313
98 1461
99 1485
100 1595
101 1411
102 904
103 998
104 894
105 1342
106 1206
107 1139
108 910
109 743
110 488
111 528
112 693
113 1065
114 807
115 961
116 677
117 669
118 605
119 660
120 683
121 520
122 486
123 592
124 360
125 279
126 333
127 506
128 391
129 464
130 469
131 2933
132 252
133 312
134 318
135 324
136 402
137 203
138 121
139 185
140 204
141 368
142 247
143 224
144 143
145 70
146 139
147 209
148 202
149 154
150 189
151 91
```
