## Supplementary material for "Differential contagiousness of respiratory disease across the United States": Data S1: diffMatrix.txt

```
   1.7362374740306741e+01   4.3380787395046562e-02  -9.5733792310494364e-03   1.9315925074733262e-01   8.8886891358382325e-01  -3.1602695446971846e-01
   4.3380787395046562e-02   1.2929019353851278e-03   9.8698962401906062e-05   1.1803727490572776e-04   4.3546572293285817e-04  -2.1361430248498570e-04
  -9.5733792310494364e-03   9.8698962401906062e-05   1.1239446550759876e-03  -4.6607489787862613e-04  -1.3626806402484944e-03   6.1244159135564840e-04
   1.9315925074733262e-01   1.1803727490572776e-04  -4.6607489787862613e-04   4.4179705892069127e-03   1.2088208725177048e-02  -4.9153088487435305e-03
   8.8886891358382325e-01   4.3546572293285817e-04  -1.3626806402484944e-03   1.2088208725177048e-02   7.2056026227521774e-02  -2.5939116254113999e-02
  -3.1602695446971846e-01  -2.1361430248498570e-04   6.1244159135564840e-04  -4.9153088487435305e-03  -2.5939116254113999e-02   3.5743382129142337e-01
```
