## Supplementary material for "Differential contagiousness of respiratory disease across the United States": Data S1: MLE_params.txt

```
   1.7609463849406040e+01   3.6940256681684863e-01   5.6533538104358856e-02   6.4416593021256430e-01   3.1327561186839659e-01   4.3957887920342200e+00
```
