## Supplementary material for "Differential contagiousness of respiratory disease across the United States": Data S1: Boulder, CO.exp

```
# time CumNum_detected_cases_Cum
77 1
78 10
79 17
80 12
81 18
82 20
83 9
84 7
85 12
86 15
87 15
88 10
89 8
90 30
91 27
92 9
93 44
94 27
95 3
96 15
97 28
98 22
99 15
100 38
101 28
102 15
103 18
104 6
105 15
106 20
107 23
108 14
109 10
110 10
111 11
112 9
113 8
114 20
115 10
116 9
117 13
118 14
119 7
120 12
121 8
122 25
123 5
124 4
125 9
126 6
127 9
128 8
129 10
130 6
131 4
132 2
133 9
134 9
135 4
136 3
137 5
138 6
139 5
140 4
141 9
142 9
143 16
144 5
145 18
146 12
147 37
148 36
149 38
150 17
151 15
```
