## Supplementary material for "Differential contagiousness of respiratory disease across the United States": Data S1: diffMatrix.txt

```
   3.4724197230518326e+00   3.4182161112296702e-02   3.9656995169988600e-03  -1.1464097335891102e-01   9.0802669633879216e-03  -1.2780548543259784e+00   6.4214772717371815e-03   2.2793155386679222e-02  -1.0439676927525184e-01
   3.4182161112296702e-02   3.9672652029863409e+00   1.2669485246402475e-04   2.7827981519487544e-01  -7.0379943902309037e-03   8.7806578366665111e-01  -2.6333790054991514e-02  -2.1239344215857794e-02   3.1413202499838283e-01
   3.9656995169988600e-03   1.2669485246402475e-04   1.0209179098400632e-03   7.2353923689549236e-05   5.1773964742968638e-05  -7.2985709959614203e-05   3.8532939133788781e-06  -6.2935603025005644e-04  -6.3362324270201792e-04
  -1.1464097335891102e-01   2.7827981519487544e-01   7.2353923689549236e-05   6.4636824393133718e+00  -7.1209428587106641e-03  -6.2296044213909552e-01  -9.8959978076663588e-04   7.3054652916641830e-03   1.5061559203870312e-01
   9.0802669633879216e-03  -7.0379943902309037e-03   5.1773964742968638e-05  -7.1209428587106641e-03   1.2137920105370935e-03   8.4649414100166015e-04  -8.5589894734391052e-06  -1.3262629026147847e-03  -2.7528592191396156e-03
  -1.2780548543259784e+00   8.7806578366665111e-01  -7.2985709959614203e-05  -6.2296044213909552e-01   8.4649414100166015e-04   7.4918560038478779e+00  -4.9619296548621275e-03  -6.4282245066251534e-02   6.0022309949845649e-02
   6.4214772717371815e-03  -2.6333790054991514e-02   3.8532939133788781e-06  -9.8959978076663588e-04  -8.5589894734391052e-06  -4.9619296548621275e-03   1.8205898637645751e-03   1.7786908044551618e-04  -3.3545164689730766e-03
   2.2793155386679222e-02  -2.1239344215857794e-02  -6.2935603025005644e-04   7.3054652916641830e-03  -1.3262629026147847e-03  -6.4282245066251534e-02   1.7786908044551618e-04   3.1861124737803045e-02   1.6527288802430980e-02
  -1.0439676927525184e-01   3.1413202499838283e-01  -6.3362324270201792e-04   1.5061559203870312e-01  -2.7528592191396156e-03   6.0022309949845649e-02  -3.3545164689730766e-03   1.6527288802430980e-02   7.8535888949603927e-01
```
