## Supplementary material for "Differential contagiousness of respiratory disease across the United States": Data S1: MLE_params.txt

```
   4.6805108301546189e-01   5.8090253005894830e+01   2.1220438034778374e-01   6.8649525019470969e+00   2.5607661155373546e-01   2.5534557769543027e+00   3.6951432817485929e-04   9.0573848415794633e-01   4.4072098154805222e+00
```
