## Supplementary material for "Differential contagiousness of respiratory disease across the United States": Data S1: Bowling Green, KY.exp

```
# time CumNum_detected_cases_Cum
91 18
92 54
93 9
94 8
95 38
96 18
97 39
98 56
99 29
100 38
101 14
102 19
103 55
104 46
105 28
106 60
107 27
108 21
109 0
110 53
111 64
112 0
113 102
114 35
115 33
116 1
117 34
118 19
119 38
120 18
121 41
122 6
123 5
124 0
125 42
126 2
127 47
128 19
129 7
130 22
131 46
132 18
133 23
134 18
135 15
136 8
137 9
138 41
139 37
140 8
141 17
142 40
143 31
144 0
145 34
146 8
147 24
148 13
149 19
150 22
151 18
```
