## Supplementary material for "Differential contagiousness of respiratory disease across the United States": Data S1: diffMatrix.txt

```
   9.5602851169849245e+01   1.1834791345783734e-01   1.8572565609750638e+00   3.0717744148467857e-01   1.3180148117229731e+00  -2.1827942055226569e-02
   1.1834791345783734e-01   1.2313101616928167e-03   4.0936153255174924e-03   4.3682492861665752e-04  -1.9300548087597576e-04   3.0613152890414975e-05
   1.8572565609750638e+00   4.0936153255174924e-03   7.9634582516863777e+00  -1.2099428377790647e-02  -1.8781345693233392e-02  -1.9913903634984610e-02
   3.0717744148467857e-01   4.3682492861665752e-04  -1.2099428377790647e-02   2.4461849972207206e-03   3.2670968568293711e-03  -1.8421615926767087e-04
   1.3180148117229731e+00  -1.9300548087597576e-04  -1.8781345693233392e-02   3.2670968568293711e-03   7.2667196089029815e-02  -4.2055725826888549e-03
  -2.1827942055226569e-02   3.0613152890414975e-05  -1.9913903634984610e-02  -1.8421615926767087e-04  -4.2055725826888549e-03   7.7411779967052868e-02
```
