## Supplementary material for "Differential contagiousness of respiratory disease across the United States": Data S1: MLE_params.txt

```
   2.0809557649051033e+01   2.2900388785857154e-01   3.3369487542401932e-01   2.9495294410387535e-01   5.3091971475422528e-01   1.5788622028046904e+00
```
