## Supplementary material for "Differential contagiousness of respiratory disease across the United States": Data S1: Bridgeport-Stamford-Norwalk, CT.exp

```
# time CumNum_detected_cases_Cum
61 62
62 114
63 162
64 61
65 145
66 156
67 337
68 200
69 425
70 116
71 146
72 585
73 107
74 226
75 669
76 417
77 281
78 465
79 298
80 227
81 127
82 470
83 209
84 267
85 336
86 330
87 217
88 71
89 886
90 152
91 1411
92 125
93 219
94 146
95 156
96 234
97 111
98 111
99 309
100 318
101 189
102 0
103 444
104 115
105 95
106 224
107 200
108 151
109 206
110 76
111 176
112 148
113 200
114 173
115 131
116 108
117 191
118 83
119 197
120 32
121 138
122 100
123 125
124 99
125 142
126 -41
127 39
128 56
129 93
130 47
131 160
132 67
133 13
134 54
135 71
136 106
137 36
138 36
139 16
140 26
141 21
142 23
143 99
144 29
145 32
146 21
147 22
148 17
149 27
150 44
151 6
```
