## Supplementary material for "Differential contagiousness of respiratory disease across the United States": Data S1: diffMatrix.txt

```
   1.7198010539507433e+01   2.5672559325263389e-01   3.8133369994898203e+00   1.4899695230944104e-01   9.9371026296191864e-03   1.1473396609782112e-02
   2.5672559325263389e-01   5.1691528838035527e-03   7.7612476585070700e-02   2.1181632391022737e-03   1.0575893999922657e-04  -9.0049661992579915e-04
   3.8133369994898203e+00   7.7612476585070700e-02   8.9617965096541941e+00  -7.9205271022397862e-03  -1.0274007105019285e-02  -1.0062038151083125e-01
   1.4899695230944104e-01   2.1181632391022737e-03  -7.9205271022397862e-03   3.1447342153151695e-03   3.5804334511182508e-04   6.5142255257049947e-04
   9.9371026296191864e-03   1.0575893999922657e-04  -1.0274007105019285e-02   3.5804334511182508e-04   1.1307754084460264e-03   1.7497167414133848e-05
   1.1473396609782112e-02  -9.0049661992579915e-04  -1.0062038151083125e-01   6.5142255257049947e-04   1.7497167414133848e-05   1.3378692736506706e-01
```
