## Supplementary material for "Differential contagiousness of respiratory disease across the United States": Data S1: MLE_params.txt

```
   2.3749415396059028e+01   4.1912603374001867e-01   2.0012749873316393e-01   4.9566229082678359e-01   9.0060006260531386e-02   2.6973042438900245e+00
```
