## Supplementary material for "Differential contagiousness of respiratory disease across the United States": Data S1: Brownsville-Harlingen, TX.exp

```
# time CumNum_detected_cases_Cum
84 23
85 15
86 25
87 19
88 0
89 0
90 12
91 11
92 12
93 11
94 10
95 12
96 10
97 0
98 25
99 0
100 11
101 9
102 11
103 11
104 0
105 26
106 14
107 0
108 11
109 18
110 15
111 0
112 17
113 38
114 0
115 0
116 37
117 0
118 30
119 15
120 0
121 7
122 15
123 12
124 0
125 0
126 13
127 20
128 12
129 11
130 10
131 0
132 12
133 23
134 21
135 21
136 51
137 0
138 0
139 27
140 32
141 39
142 41
143 50
144 57
145 0
146 40
147 58
148 65
149 70
150 175
151 0
```
