## Supplementary material for "Differential contagiousness of respiratory disease across the United States": Data S1: diffMatrix.txt

```
   5.6931319713748792e+01   7.3422027106800083e-02   5.8911154586208392e-01   1.7071289069797904e-01   1.8721631693241580e-01  -9.4584971537482895e-02
   7.3422027106800083e-02   1.1361715681868850e-03   3.3491344171647389e-04   3.3503625167299194e-04  -8.7604880149460683e-04  -1.8823286713114430e-04
   5.8911154586208392e-01   3.3491344171647389e-04   7.0629121619999831e+00  -5.5858966042180228e-03   1.8584623054927210e-02   1.1227523118931663e-02
   1.7071289069797904e-01   3.3503625167299194e-04  -5.5858966042180228e-03   2.0403063588060378e-03  -1.8665445469894779e-03  -4.6953552183707055e-04
   1.8721631693241580e-01  -8.7604880149460683e-04   1.8584623054927210e-02  -1.8665445469894779e-03   4.6888236282349748e-02   1.3953447345358132e-03
  -9.4584971537482895e-02  -1.8823286713114430e-04   1.1227523118931663e-02  -4.6953552183707055e-04   1.3953447345358132e-03   1.0583297199992080e-02
```
