## Supplementary material for "Differential contagiousness of respiratory disease across the United States": Data S1: MLE_params.txt

```
   1.4698201096784165e+00   1.9964357777483227e-01   5.2883477372990324e+00   1.4937219483466435e-01   9.8896484210151636e-01   5.8142458351772364e-01
```
