## Supplementary material for "Differential contagiousness of respiratory disease across the United States": Data S1: Buffalo-Niagara Falls, NY.exp

```
# time CumNum_detected_cases_Cum
66 145
67 31
68 66
69 -4
70 119
71 226
72 68
73 155
74 127
75 118
76 13
77 42
78 160
79 57
80 74
81 115
82 59
83 52
84 90
85 111
86 90
87 75
88 85
89 48
90 43
91 94
92 244
93 190
94 182
95 205
96 77
97 76
98 122
99 142
100 182
101 134
102 129
103 111
104 104
105 158
106 167
107 136
108 104
109 132
110 42
111 63
112 95
113 85
114 144
115 112
116 109
117 65
118 71
119 107
120 161
121 144
122 185
123 88
124 88
125 63
126 64
127 88
128 73
129 91
130 73
131 62
132 52
133 80
134 92
135 65
136 80
137 60
138 49
139 73
140 25
141 50
142 65
143 47
144 44
145 35
146 37
147 36
148 44
149 37
150 28
151 28
```
