## Supplementary material for "Differential contagiousness of respiratory disease across the United States": Data S1: diffMatrix.txt

```
   3.9190222940432434e+01   1.7498175474893735e-01   8.4745724932304489e-01   2.4397734945661867e-01   3.2181381794365020e-02  -2.9950951475503540e-01
   1.7498175474893735e-01   1.8069986907868864e-03   5.7548062143127146e-03   1.0886559857911716e-03   1.3397867865209560e-04  -1.3428513248109780e-03
   8.4745724932304489e-01   5.7548062143127146e-03   6.5420830093283335e+00  -1.1304292056198346e-03  -2.1222776624102895e-03   5.9882219420274484e-03
   2.4397734945661867e-01   1.0886559857911716e-03  -1.1304292056198346e-03   2.6619866571250357e-03   2.8831191060530240e-04  -2.2951952712927451e-03
   3.2181381794365020e-02   1.3397867865209560e-04  -2.1222776624102895e-03   2.8831191060530240e-04   1.1255463598391937e-03  -8.0441444787360912e-04
  -2.9950951475503540e-01  -1.3428513248109780e-03   5.9882219420274484e-03  -2.2951952712927451e-03  -8.0441444787360912e-04   7.6785726548418132e-01
```
