## Supplementary material for "Differential contagiousness of respiratory disease across the United States": Data S1: MLE_params.txt

```
   1.0604457711694007e+01   3.2492218772556652e-01   5.3315159873127476e+00   3.1977560677981448e-01   4.1765510844161885e-02   5.4376033525213128e+00
```
