## Supplementary material for "Differential contagiousness of respiratory disease across the United States": Data S1: Burlington, NC.exp

```
# time CumNum_detected_cases_Cum
116 4
117 8
118 8
119 6
120 7
121 10
122 11
123 4
124 21
125 0
126 0
127 11
128 14
129 22
130 20
131 15
132 4
133 14
134 16
135 29
136 24
137 14
138 29
139 25
140 25
141 37
142 60
143 59
144 42
145 36
146 18
147 14
148 28
149 45
150 36
151 20
```
