## Supplementary material for "Differential contagiousness of respiratory disease across the United States": Data S1: diffMatrix.txt

```
   7.8370778654085367e+00   3.3555485921907017e-03   4.3933466892953915e-01   1.1183884473990147e-02   3.6616134708895305e-02  -1.0574935877918791e-01
   3.3555485921907017e-03   1.0051824754237395e-03   5.9218135026762892e-04   3.0996105073535626e-05  -2.0633904278583143e-04  -3.0371320150211398e-04
   4.3933466892953915e-01   5.9218135026762892e-04   8.0262152991250506e+00  -7.0633623421391314e-03  -1.5382804007434471e-02   1.3732495591035859e-01
   1.1183884473990147e-02   3.0996105073535626e-05  -7.0633623421391314e-03   1.7259952294701793e-03  -8.0540569104547933e-04  -2.5443867939116483e-03
   3.6616134708895305e-02  -2.0633904278583143e-04  -1.5382804007434471e-02  -8.0540569104547933e-04   1.9291686923815336e-02   1.0555600097676247e-02
  -1.0574935877918791e-01  -3.0371320150211398e-04   1.3732495591035859e-01  -2.5443867939116483e-03   1.0555600097676247e-02   4.4685750807583346e-01
```
