## Supplementary material for "Differential contagiousness of respiratory disease across the United States": Data S1: MLE_params.txt

```
   2.9135489424627459e-02   1.8028278409209603e-01   9.5980203420262633e+00   3.4520902005343600e-02   9.9623454389876998e-01   2.8917029495281334e+00
```
