## Supplementary material for "Differential contagiousness of respiratory disease across the United States": Data S1: Burlington-South Burlington, VT.exp

```
# time CumNum_detected_cases_Cum
73 48
74 30
75 16
76 28
77 16
78 16
79 33
80 27
81 14
82 10
83 1
84 0
85 7
86 3
87 8
88 2
89 2
90 5
91 2
92 0
93 1
94 9
95 6
96 4
97 2
98 0
99 2
100 8
101 3
102 3
103 2
104 0
105 1
106 5
107 0
108 0
109 1
110 0
111 0
112 0
113 0
114 1
115 1
116 5
117 0
118 0
119 0
120 2
121 0
122 1
123 0
124 2
125 3
126 2
127 3
128 -1
129 1
130 2
131 2
132 4
133 0
134 34
135 0
136 13
137 17
138 8
139 7
140 10
141 16
142 6
143 4
144 1
145 3
146 0
147 0
148 2
149 5
150 0
151 7
```
