## Supplementary material for "Differential contagiousness of respiratory disease across the United States": Data S1: diffMatrix.txt

```
   5.3103486830516680e+01  -1.4105504955733130e+00   1.0438900559367986e-01   9.1089817230184289e-01   1.8825268857597999e-01   2.2362718554893232e-01   2.1912003418106601e-01   4.3108991231298882e-01  -1.4129829388383236e-01
  -1.4105504955733130e+00   1.0908951427785887e+01  -6.9053239286569999e-03   4.7711290418772984e-01  -6.4229135813590105e-02   1.0467776861504661e+00  -9.9421323558802413e-02   2.9006566949494095e-02   5.5116678618148968e-03
   1.0438900559367986e-01  -6.9053239286569999e-03   1.3773265202191992e-03   2.3049383881677643e-03   6.2727818222661010e-04   5.0210791403976678e-03   5.6462566172616477e-04  -1.9039821470499796e-03  -5.8245062460621189e-04
   9.1089817230184289e-01   4.7711290418772984e-01   2.3049383881677643e-03   6.4872615574875319e+00  -7.4440123629524813e-03  -1.4317347795947435e-01   3.4874350168226024e-03  -3.9235049297814918e-03   6.8783010127603482e-03
   1.8825268857597999e-01  -6.4229135813590105e-02   6.2727818222661010e-04  -7.4440123629524813e-03   2.9610052501437179e-03   1.6033838776860743e-03   1.1214637028037209e-03  -2.1296186391899581e-03  -1.0881046112922628e-03
   2.2362718554893232e-01   1.0467776861504661e+00   5.0210791403976678e-03  -1.4317347795947435e-01   1.6033838776860743e-03   7.6779206565952114e+00   4.8480398207644335e-04  -7.7076481929742480e-02   1.7139341569024542e-02
   2.1912003418106601e-01  -9.9421323558802413e-02   5.6462566172616477e-04   3.4874350168226024e-03   1.1214637028037209e-03   4.8480398207644335e-04   3.6831098325420149e-03  -1.2362272123850760e-03  -5.2674977667790035e-04
   4.3108991231298882e-01   2.9006566949494095e-02  -1.9039821470499796e-03  -3.9235049297814918e-03  -2.1296186391899581e-03  -7.7076481929742480e-02  -1.2362272123850760e-03   6.6958663125328513e-02   4.2965993035910723e-03
  -1.4129829388383236e-01   5.5116678618148968e-03  -5.8245062460621189e-04   6.8783010127603482e-03  -1.0881046112922628e-03   1.7139341569024542e-02  -5.2674977667790035e-04   4.2965993035910723e-03   4.9328953898092269e-02
```
