## Supplementary material for "Differential contagiousness of respiratory disease across the United States": Data S1: MLE_params.txt

```
   3.8108021503518810e+00   3.5632263953170742e+01   2.2345837081670203e-01   8.8008061826026314e+00   4.6342852725735773e-01   2.5441724297713604e+00   8.0399497636755107e-02   9.0198663331473583e-01   1.1210749254402617e+00
```
