## Supplementary material for "Differential contagiousness of respiratory disease across the United States": Data S1: California-Lexington Park, MD.exp

```
# time CumNum_detected_cases_Cum
108 27
109 7
110 3
111 2
112 8
113 17
114 28
115 7
116 7
117 13
118 12
119 2
120 17
121 13
122 9
123 14
124 2
125 5
126 0
127 17
128 43
129 11
130 28
131 6
132 13
133 18
134 6
135 5
136 1
137 5
138 0
139 8
140 4
141 8
142 2
143 3
144 2
145 2
146 3
147 2
148 8
149 4
150 -2
151 5
```
