## Supplementary material for "Differential contagiousness of respiratory disease across the United States": Data S1: diffMatrix.txt

```
   7.3294162375165923e+00   4.4935200085962643e-03   8.8851571023154191e-02   1.6216523198784857e-02   1.5461702550222682e-02  -1.1372280776254430e-01
   4.4935200085962643e-03   1.0074371129796538e-03   2.8097437190909534e-04   4.2688218977103338e-05  -1.9465681888051440e-04  -1.6196957263981646e-04
   8.8851571023154191e-02   2.8097437190909534e-04   7.6542898860206021e+00  -2.0853102774414226e-02  -4.5422105170923278e-03   4.5848805367214036e-02
   1.6216523198784857e-02   4.2688218977103338e-05  -2.0853102774414226e-02   1.9040534129991056e-03  -7.3816934910843541e-04  -9.3005078087624949e-04
   1.5461702550222682e-02  -1.9465681888051440e-04  -4.5422105170923278e-03  -7.3816934910843541e-04   1.6125229417607235e-02   3.6665367555139519e-03
  -1.1372280776254430e-01  -1.6196957263981646e-04   4.5848805367214036e-02  -9.3005078087624949e-04   3.6665367555139519e-03   8.7213153755192660e-02
```
