## Supplementary material for "Differential contagiousness of respiratory disease across the United States": Data S1: MLE_params.txt

```
   1.8279084910545967e-01   1.8688742323769103e-01   6.6322657112920362e+00   2.3246494909025445e-01   9.9187957905350477e-01   1.5290975187304519e+00
```
