## Supplementary material for "Differential contagiousness of respiratory disease across the United States": Data S1: Canton-Massillon, OH.exp

```
# time CumNum_detected_cases_Cum
86 7
87 11
88 3
89 14
90 14
91 17
92 24
93 5
94 10
95 6
96 2
97 12
98 9
99 16
100 16
101 16
102 19
103 7
104 9
105 13
106 23
107 16
108 15
109 21
110 12
111 4
112 11
113 12
114 10
115 5
116 6
117 38
118 15
119 10
120 22
121 15
122 15
123 12
124 3
125 12
126 4
127 6
128 11
129 7
130 5
131 9
132 7
133 9
134 33
135 22
136 11
137 4
138 4
139 6
140 12
141 6
142 2
143 9
144 8
145 7
146 11
147 10
148 17
149 11
150 10
151 17
```
