## Supplementary material for "Differential contagiousness of respiratory disease across the United States": Data S1: diffMatrix.txt

```
   5.3185364302474980e+00   4.2533735611886029e-03   5.0802898605323143e-01   1.0201793911435298e-02   4.7248337209308523e-02  -2.0254494045759835e-01
   4.2533735611886029e-03   1.0100335507077080e-03   7.4391191681988042e-04   3.0146897419342847e-05  -2.7811569558153091e-04  -4.9849693046241390e-04
   5.0802898605323143e-01   7.4391191681988042e-04   6.6664641138797300e+00  -3.5029323163404797e-03  -3.8006370923629393e-03   2.5354429654177137e-02
   1.0201793911435298e-02   3.0146897419342847e-05  -3.5029323163404797e-03   1.1582731104438171e-03  -6.3830121803667864e-04  -1.6255001452197544e-03
   4.7248337209308523e-02  -2.7811569558153091e-04  -3.8006370923629393e-03  -6.3830121803667864e-04   2.1056648648282522e-02   1.5078941084086327e-02
  -2.0254494045759835e-01  -4.9849693046241390e-04   2.5354429654177137e-02  -1.6255001452197544e-03   1.5078941084086327e-02   4.3586193378867466e-01
```
