## Supplementary material for "Differential contagiousness of respiratory disease across the United States": Data S1: MLE_params.txt

```
   2.2394143261967175e-02   1.9935289847498000e-01   8.2740616938562912e+00   2.0507778387070391e-01   9.9489050806215318e-01   3.3212532049010806e+00
```
