## Supplementary material for "Differential contagiousness of respiratory disease across the United States": Data S1: Cape Coral-Fort Myers, FL.exp

```
# time CumNum_detected_cases_Cum
70 29
71 39
72 29
73 44
74 31
75 21
76 39
77 37
78 46
79 50
80 26
81 19
82 25
83 15
84 21
85 9
86 34
87 18
88 30
89 16
90 10
91 -1
92 93
93 53
94 4
95 17
96 10
97 19
98 13
99 18
100 46
101 18
102 33
103 20
104 22
105 16
106 36
107 7
108 30
109 19
110 17
111 32
112 15
113 18
114 35
115 16
116 55
117 25
118 39
119 22
120 43
121 81
122 11
123 22
124 37
125 23
126 8
127 35
128 45
129 47
130 14
131 35
132 24
133 120
134 60
135 53
136 53
137 36
138 26
139 73
140 34
141 78
142 63
143 71
144 202
145 41
146 138
147 172
148 167
149 121
150 81
151 71
```
