## Supplementary material for "Differential contagiousness of respiratory disease across the United States": Data S1: diffMatrix.txt

```
   6.3622966702238976e+01  -2.2016624586622690e+01   1.6322198468863960e-01   2.1697445043302301e+00   3.0159046456422972e-01   2.4502968584396323e-02   3.3995275067914893e-01   9.0330217224464016e-01   9.0998400792943884e-02
  -2.2016624586622690e+01   5.7027314151026268e+01  -7.1335346215837897e-02   3.2153012937320591e-02  -2.1895725279022532e-01   4.3251541447175542e-03  -2.8938032394321900e-01  -2.0054482185010872e-01  -3.1559143805908424e-01
   1.6322198468863960e-01  -7.1335346215837897e-02   1.5810047901804126e-03   5.4663003699972667e-03   1.0490603447644267e-03   4.0801758158538857e-04   1.0871862915520034e-03  -8.4094263520783155e-05  -1.9783840143139178e-04
   2.1697445043302301e+00   3.2153012937320591e-02   5.4663003699972667e-03   6.3966257875547345e+00   1.7315958852016200e-03   1.1074692456883739e+00   8.2950957165224704e-03   5.5824360333569800e-02  -1.1662483558502423e-01
   3.0159046456422972e-01  -2.1895725279022532e-01   1.0490603447644267e-03   1.7315958852016200e-03   3.2087501529628071e-03   1.6494624399897649e-03   2.1762893992031949e-03   3.8104667654705260e-04   9.8005879169079966e-05
   2.4502968584396323e-02   4.3251541447175542e-03   4.0801758158538857e-04   1.1074692456883739e+00   1.6494624399897649e-03   8.3392226827920695e+00  -1.3415654280089416e-02   1.3280733328344678e-03  -2.5605809488608039e-01
   3.3995275067914893e-01  -2.8938032394321900e-01   1.0871862915520034e-03   8.2950957165224704e-03   2.1762893992031949e-03  -1.3415654280089416e-02   3.8926414556452482e-03   1.6809992273283316e-03   1.5985395729389120e-03
   9.0330217224464016e-01  -2.0054482185010872e-01  -8.4094263520783155e-05   5.5824360333569800e-02   3.8104667654705260e-04   1.3280733328344678e-03   1.6809992273283316e-03   6.4666488404939104e-02   6.8685043021258340e-03
   9.0998400792943884e-02  -3.1559143805908424e-01  -1.9783840143139178e-04  -1.1662483558502423e-01   9.8005879169079966e-05  -2.5605809488608039e-01   1.5985395729389120e-03   6.8685043021258340e-03   3.2526659851405032e-01
```
