## Supplementary material for "Differential contagiousness of respiratory disease across the United States": Data S1: MLE_params.txt

```
   2.5335914980456749e+01   3.6265366127805741e+01   2.8486365482147619e-01   8.7510161091995311e+00   3.6744444420250327e-01   3.6622765274123725e-01   2.7629756408194039e-01   8.3945347525425762e-01   4.0817444521148545e+00
```
