## Supplementary material for "Differential contagiousness of respiratory disease across the United States": Data S1: Carbondale-Marion, IL.exp

```
# time CumNum_detected_cases_Cum
108 1
109 5
110 -1
111 1
112 12
113 4
114 1
115 5
116 0
117 0
118 5
119 4
120 5
121 4
122 10
123 13
124 9
125 -1
126 17
127 17
128 16
129 16
130 5
131 3
132 1
133 7
134 6
135 5
136 1
137 1
138 1
139 7
140 3
141 0
142 3
143 4
144 3
145 5
146 4
147 3
148 2
149 0
150 2
151 2
```
