## Supplementary material for "Differential contagiousness of respiratory disease across the United States": Data S1: diffMatrix.txt

```
   2.0639793520502860e+01   1.1976568202651403e-02   1.2383968901190794e+00   4.5851275544705049e-02   1.0558182563496814e-01  -9.8414665056108366e-02
   1.1976568202651403e-02   1.0139104368377192e-03   1.1607022408303012e-03   6.4181536348434078e-05  -2.7934782809259579e-04  -1.4187096259789207e-04
   1.2383968901190794e+00   1.1607022408303012e-03   7.2674533892946052e+00  -9.8192298483274418e-03  -1.5607305522345374e-02   4.7291630925012679e-02
   4.5851275544705049e-02   6.4181536348434078e-05  -9.8192298483274418e-03   1.7982375727500779e-03  -6.8272974125966614e-04  -1.0975120237439098e-03
   1.0558182563496814e-01  -2.7934782809259579e-04  -1.5607305522345374e-02  -6.8272974125966614e-04   2.5683774489021049e-02   2.1827678689390379e-03
  -9.8414665056108366e-02  -1.4187096259789207e-04   4.7291630925012679e-02  -1.0975120237439098e-03   2.1827678689390379e-03   1.2942868830785867e-01
```
