## Supplementary material for "Differential contagiousness of respiratory disease across the United States": Data S1: MLE_params.txt

```
   1.2265767414291689e-01   1.8436600217767304e-01   8.5635354084939070e+00   2.3811946181434962e-01   9.9124482228610455e-01   1.5697586511993902e+00
```
