## Supplementary material for "Differential contagiousness of respiratory disease across the United States": Data S1: Cedar Rapids, IA.exp

```
# time CumNum_detected_cases_Cum
77 12
78 23
79 10
80 11
81 9
82 20
83 8
84 10
85 6
86 26
87 29
88 67
89 15
90 53
91 8
92 13
93 31
94 40
95 26
96 39
97 22
98 21
99 19
100 5
101 35
102 27
103 27
104 11
105 3
106 41
107 8
108 6
109 9
110 17
111 8
112 9
113 15
114 13
115 9
116 4
117 3
118 0
119 3
120 9
121 7
122 0
123 15
124 3
125 3
126 4
127 3
128 5
129 7
130 4
131 1
132 3
133 10
134 6
135 4
136 6
137 5
138 15
139 2
140 5
141 3
142 7
143 3
144 1
145 1
146 4
147 22
148 11
149 16
150 12
151 23
```
