## Supplementary material for "Differential contagiousness of respiratory disease across the United States": Data S1: diffMatrix.txt

```
   2.9517136161419060e+01   4.4516574527192890e-02   7.9340024160363831e-01   8.2936007755488803e-02   6.8570125555605155e-02  -4.6458207650049078e-02
   4.4516574527192890e-02   1.0999139833618675e-03   2.8897294217326004e-03   1.8311765233003442e-04  -9.5086398066375369e-04  -1.5513356989895041e-04
   7.9340024160363831e-01   2.8897294217326004e-03   7.2769185775286180e+00  -4.0259885359477674e-03  -3.7563929259230779e-02   1.2581981099416890e-02
   8.2936007755488803e-02   1.8311765233003442e-04  -4.0259885359477674e-03   1.4506354673824151e-03  -1.4058704075997567e-03  -9.7166959865588133e-05
   6.8570125555605155e-02  -9.5086398066375369e-04  -3.7563929259230779e-02  -1.4058704075997567e-03   4.3585642920035444e-02   2.7804612164186006e-03
  -4.6458207650049078e-02  -1.5513356989895041e-04   1.2581981099416890e-02  -9.7166959865588133e-05   2.7804612164186006e-03   1.2091807364380260e-01
```
