## Supplementary material for "Differential contagiousness of respiratory disease across the United States": Data S1: MLE_params.txt

```
   8.9683581092862008e-03   2.1221391282317270e-01   8.3665511535973991e+00   2.5707039341610999e-01   9.6350130070377882e-01   1.9841404066637267e+00
```
