## Supplementary material for "Differential contagiousness of respiratory disease across the United States": Data S1: Chambersburg-Waynesboro, PA.exp

```
# time CumNum_detected_cases_Cum
96 22
97 10
98 27
99 20
100 29
101 12
102 26
103 26
104 19
105 10
106 19
107 27
108 26
109 15
110 20
111 9
112 23
113 18
114 17
115 21
116 20
117 10
118 13
119 18
120 15
121 20
122 14
123 23
124 6
125 6
126 10
127 3
128 3
129 5
130 7
131 3
132 4
133 1
134 3
135 3
136 4
137 3
138 3
139 2
140 7
141 20
142 10
143 6
144 -1
145 1
146 6
147 3
148 3
149 17
150 4
151 3
```
