## Supplementary material for "Differential contagiousness of respiratory disease across the United States": Data S1: diffMatrix.txt

```
   5.0658017109549284e+01   3.5973468763498981e-02   5.7989148279483949e-01   1.0406728169729162e-01   7.2317891883335206e-01   1.5140215025326781e-01
   3.5973468763498981e-02   1.0539073989141395e-03   1.8165136469943512e-03   1.1143640229486238e-04  -5.4892533970198217e-04   1.0825441288849537e-03
   5.7989148279483949e-01   1.8165136469943512e-03   8.8614635370528436e+00  -1.5962708539290094e-02  -2.0657073422316329e-02   3.4775102268652686e-01
   1.0406728169729162e-01   1.1143640229486238e-04  -1.5962708539290094e-02   1.5026479740040224e-03   1.5248294035412335e-04   2.2823773908101162e-04
   7.2317891883335206e-01  -5.4892533970198217e-04  -2.0657073422316329e-02   1.5248294035412335e-04   5.7197455132666108e-02  -4.3619858640845430e-02
   1.5140215025326781e-01   1.0825441288849537e-03   3.4775102268652686e-01   2.2823773908101162e-04  -4.3619858640845430e-02   2.2532906921312734e+00
```
