## Supplementary material for "Differential contagiousness of respiratory disease across the United States": Data S1: MLE_params.txt

```
   4.9496987886425226e+00   2.0323103651404098e-01   2.9880741880978212e-01   3.0796240629972843e-01   5.7382048354276816e-01   4.9965980375848833e+00
```
