## Supplementary material for "Differential contagiousness of respiratory disease across the United States": Data S1: Champaign-Urbana, IL.exp

```
# time CumNum_detected_cases_Cum
105 0
106 17
107 18
108 9
109 7
110 16
111 25
112 15
113 6
114 20
115 22
116 36
117 17
118 17
119 36
120 25
121 19
122 33
123 10
124 8
125 6
126 14
127 13
128 21
129 9
130 13
131 6
132 8
133 8
134 9
135 6
136 7
137 3
138 5
139 9
140 2
141 5
142 16
143 0
144 13
145 0
146 12
147 9
148 9
149 3
150 5
151 6
```
