## Supplementary material for "Differential contagiousness of respiratory disease across the United States": Data S1: diffMatrix.txt

```
   9.2019508462760005e+00   5.8020240145603107e-03   1.3058461616026653e+00  -2.3513949428658001e-02   4.8703722035744308e-02  -1.4894703028598222e-01
   5.8020240145603107e-03   1.0087504317659673e-03   1.7276488759654022e-03  -3.8607965758878120e-05  -2.0220421931775755e-04  -2.4966227428175410e-04
   1.3058461616026653e+00   1.7276488759654022e-03   8.8680756593994392e+00  -1.0320466370065934e-01   8.0305612185022027e-03  -7.1393311260754141e-02
  -2.3513949428658001e-02  -3.8607965758878120e-05  -1.0320466370065934e-01   5.6726202307442655e-03   8.2324642980113438e-04   1.0397187618185113e-03
   4.8703722035744308e-02  -2.0220421931775755e-04   8.0305612185022027e-03   8.2324642980113438e-04   1.7477226697597395e-02   5.9739959396606602e-03
  -1.4894703028598222e-01  -2.4966227428175410e-04  -7.1393311260754141e-02   1.0397187618185113e-03   5.9739959396606602e-03   1.4436375519482320e-01
```
