## Supplementary material for "Differential contagiousness of respiratory disease across the United States": Data S1: MLE_params.txt

```
   7.8573529525467167e-01   1.8847271773242685e-01   1.1759607132723954e-01   3.3693811424026221e-01   9.5953959586516746e-01   2.0325563968253824e+00
```
