## Supplementary material for "Differential contagiousness of respiratory disease across the United States": Data S1: Charleston, WV.exp

```
# time CumNum_detected_cases_Cum
89 7
90 5
91 2
92 13
93 9
94 9
95 8
96 3
97 3
98 1
99 5
100 4
101 7
102 -1
103 6
104 1
105 6
106 3
107 9
108 3
109 2
110 3
111 0
112 2
113 14
114 -3
115 7
116 0
117 -4
118 0
119 2
120 -2
121 11
122 -4
123 1
124 1
125 3
126 1
127 3
128 5
129 7
130 3
131 1
132 0
133 1
134 4
135 3
136 3
137 5
138 7
139 1
140 -1
141 5
142 4
143 0
144 1
145 2
146 3
147 5
148 3
149 5
150 3
151 2
```
