## Supplementary material for "Differential contagiousness of respiratory disease across the United States": Data S1: diffMatrix.txt

```
   1.4327367470198753e+01   1.2139663355497383e-02  -6.1546781016483010e-01   3.1227353205989399e-02   6.2688640444524643e-02  -2.2066890227407757e-01
   1.2139663355497383e-02   1.0196829674548509e-03   3.1874086623065176e-06   6.1340008246659505e-05  -3.3736883768251282e-04  -2.2963708269774859e-04
  -6.1546781016483010e-01   3.1874086623065176e-06   5.9547199561086890e+00  -3.3523806660113566e-03  -1.6105372365028153e-02  -2.5938558892082263e-02
   3.1227353205989399e-02   6.1340008246659505e-05  -3.3523806660113566e-03   1.3269967878277061e-03  -8.4447875752857065e-04  -4.2499920120106526e-04
   6.2688640444524643e-02  -3.3736883768251282e-04  -1.6105372365028153e-02  -8.4447875752857065e-04   2.4169291809826767e-02  -2.1517405974731670e-05
  -2.2066890227407757e-01  -2.2963708269774859e-04  -2.5938558892082263e-02  -4.2499920120106526e-04  -2.1517405974731670e-05   1.1946607938003358e-01
```
