## Supplementary material for "Differential contagiousness of respiratory disease across the United States": Data S1: MLE_params.txt

```
   2.1660015405615948e-01   1.9438091054371096e-01   7.5177085316165178e+00   2.4781966771135142e-01   9.9106445187993752e-01   1.6763515640838429e+00
```
