## Supplementary material for "Differential contagiousness of respiratory disease across the United States": Data S1: Charleston-North Charleston, SC.exp

```
# time CumNum_detected_cases_Cum
71 64
72 26
73 39
74 0
75 40
76 7
77 7
78 14
79 28
80 5
81 28
82 21
83 10
84 15
85 38
86 14
87 2
88 17
89 2
90 18
91 4
92 14
93 14
94 29
95 8
96 -1
97 5
98 6
99 12
100 14
101 6
102 3
103 10
104 -2
105 4
106 4
107 17
108 2
109 0
110 15
111 9
112 -5
113 2
114 12
115 8
116 1
117 5
118 6
119 6
120 14
121 25
122 24
123 14
124 4
125 10
126 17
127 6
128 23
129 28
130 13
131 22
132 15
133 15
134 44
135 43
136 51
137 49
138 54
139 36
140 53
141 70
142 67
143 89
144 119
145 104
146 87
147 50
148 184
149 224
150 252
151 178
```
