## Supplementary material for "Differential contagiousness of respiratory disease across the United States": Data S1: diffMatrix.txt

```
   3.3747720851807841e+01  -9.3728642874236634e-01   6.4737957569810933e-02  -1.4061957418736764e+00   1.1644957124020766e-01  -5.8279435780337185e-01   1.3231218025444125e-01   2.4346713364601733e-01  -2.7437169568442377e-01
  -9.3728642874236634e-01   6.9751110617698879e+00  -3.9951321855382412e-03   1.6752892780869494e-01  -3.7728722492867593e-02   1.0940414388790261e+00  -4.5280140538850891e-02  -5.5524445358071410e-03   5.8920051004717033e-02
   6.4737957569810933e-02  -3.9951321855382412e-03   1.1986608147955722e-03  -1.4784219995106719e-03   3.7756243448838387e-04   2.6590903603633721e-04   3.8172531912223213e-04  -1.2962685032726596e-03  -6.9778975782415085e-04
  -1.4061957418736764e+00   1.6752892780869494e-01  -1.4784219995106719e-03   5.8590050015138555e+00  -8.1064058439135854e-03  -1.8259726644765856e-01  -4.2996923063785102e-03  -3.9731545469698523e-02   5.5229536438547985e-02
   1.1644957124020766e-01  -3.7728722492867593e-02   3.7756243448838387e-04  -8.1064058439135854e-03   2.0213941976451374e-03   2.7511906768818307e-04   7.8636130012115413e-04  -2.2052025336346411e-03  -1.3424488903762031e-03
  -5.8279435780337185e-01   1.0940414388790261e+00   2.6590903603633721e-04  -1.8259726644765856e-01   2.7511906768818307e-04   7.3377011823976970e+00  -3.9972306253927975e-03  -3.3951538040602101e-02   3.2516725383652210e-02
   1.3231218025444125e-01  -4.5280140538850891e-02   3.8172531912223213e-04  -4.2996923063785102e-03   7.8636130012115413e-04  -3.9972306253927975e-03   2.1927398371607300e-03  -1.9644361022155611e-03  -1.8956986255579658e-03
   2.4346713364601733e-01  -5.5524445358071410e-03  -1.2962685032726596e-03  -3.9731545469698523e-02  -2.2052025336346411e-03  -3.3951538040602101e-02  -1.9644361022155611e-03   5.5001184354491924e-02   3.8319071615710186e-03
  -2.7437169568442377e-01   5.8920051004717033e-02  -6.9778975782415085e-04   5.5229536438547985e-02  -1.3424488903762031e-03   3.2516725383652210e-02  -1.8956986255579658e-03   3.8319071615710186e-03   2.2512229904952136e-01
```
