## Supplementary material for "Differential contagiousness of respiratory disease across the United States": Data S1: MLE_params.txt

```
   1.4803046379847089e+00   3.6360120473270626e+01   2.2899044907443386e-01   7.2034275984949403e+00   3.5439408071326339e-01   1.3809458975127661e-01   1.1389904046052446e-02   6.9502275445474448e-01   2.9015674538430596e+00
```
