## Supplementary material for "Differential contagiousness of respiratory disease across the United States": Data S1: Charlotte-Concord-Gastonia, NC-SC.exp

```
# time CumNum_detected_cases_Cum
64 28
65 54
66 114
67 73
68 69
69 80
70 45
71 92
72 110
73 127
74 45
75 112
76 138
77 48
78 61
79 93
80 95
81 46
82 163
83 62
84 39
85 121
86 92
87 58
88 54
89 63
90 66
91 90
92 118
93 97
94 96
95 52
96 31
97 53
98 106
99 143
100 66
101 79
102 40
103 19
104 69
105 147
106 114
107 116
108 99
109 62
110 79
111 60
112 74
113 159
114 131
115 171
116 116
117 91
118 121
119 102
120 158
121 125
122 259
123 111
124 209
125 43
126 108
127 160
128 308
129 271
130 286
131 239
132 158
133 297
134 237
135 334
136 437
137 234
138 278
139 136
140 215
141 463
142 572
143 447
144 448
145 274
146 287
147 229
148 405
149 625
150 509
151 447
```
