## Supplementary material for "Differential contagiousness of respiratory disease across the United States": Data S1: diffMatrix.txt

```
   2.9526341720170759e+01  -4.3103443635129199e+00   1.8749695142226500e-01   3.3773191596978553e+00   1.8795528429230199e-01   2.8814283411341057e-01   2.0153682741086776e-01   6.3191472106159630e-01   5.2567149060822771e-01
  -4.3103443635129199e+00   1.7320660016902586e+01  -4.0845990757908179e-02  -7.1311051942591375e-01  -6.2599202827101394e-02   6.0665212222867526e-01  -5.3757880430342901e-02   1.3011937538793948e-02  -3.6479821161229076e-01
   1.8749695142226500e-01  -4.0845990757908179e-02   2.6337110662222351e-03   3.0319446655098177e-02   1.6121016364953240e-03   1.9256171172218972e-03   1.5304458379194591e-03   8.2038308904461068e-05   3.8313887008626526e-05
   3.3773191596978553e+00  -7.1311051942591375e-01   3.0319446655098177e-02   6.6166687903302348e+00   2.1026487393402835e-02  -1.1893590955014282e+00   4.6339650217422347e-02  -4.1150905767405307e-02   6.3310888490061071e-02
   1.8795528429230199e-01  -6.2599202827101394e-02   1.6121016364953240e-03   2.1026487393402835e-02   2.7128662104413796e-03   4.0776756115585965e-03   1.4708108002086944e-03   2.6587133713228556e-04   6.1427514496110135e-04
   2.8814283411341057e-01   6.0665212222867526e-01   1.9256171172218972e-03  -1.1893590955014282e+00   4.0776756115585965e-03   5.4061087266526533e+00  -4.2403182855311472e-02   7.2825889074283889e-02  -4.5067320633501490e-01
   2.0153682741086776e-01  -5.3757880430342901e-02   1.5304458379194591e-03   4.6339650217422347e-02   1.4708108002086944e-03  -4.2403182855311472e-02   3.8939195055014016e-03   9.1633773750916673e-04   3.1709614156902191e-03
   6.3191472106159630e-01   1.3011937538793948e-02   8.2038308904461068e-05  -4.1150905767405307e-02   2.6587133713228556e-04   7.2825889074283889e-02   9.1633773750916673e-04   6.7028182379253273e-02   3.8142874022460596e-02
   5.2567149060822771e-01  -3.6479821161229076e-01   3.8313887008626526e-05   6.3310888490061071e-02   6.1427514496110135e-04  -4.5067320633501490e-01   3.1709614156902191e-03   3.8142874022460596e-02   1.0182299829311849e+00
```
