## Supplementary material for "Differential contagiousness of respiratory disease across the United States": Data S1: MLE_params.txt

```
   3.2272461536692084e+01   3.6462195496971802e+01   4.0953181925631621e-01   8.5337282105244139e+00   4.7249923715738501e-01   6.1360811088788711e+00   3.9279301931827987e-01   4.7340812376410013e-01   6.7945525042417474e+00
```
