## Supplementary material for "Differential contagiousness of respiratory disease across the United States": Data S1: Charlottesville, VA.exp

```
# time CumNum_detected_cases_Cum
88 2
89 6
90 7
91 8
92 11
93 2
94 7
95 5
96 13
97 13
98 3
99 30
100 39
101 47
102 8
103 5
104 36
105 0
106 59
107 7
108 25
109 2
110 5
111 58
112 49
113 5
114 24
115 53
116 2
117 9
118 5
119 2
120 20
121 5
122 5
123 11
124 7
125 27
126 17
127 17
128 18
129 18
130 12
131 23
132 8
133 6
134 16
135 11
136 9
137 45
138 8
139 8
140 19
141 33
142 9
143 6
144 16
145 8
146 22
147 11
148 24
149 2
150 20
151 18
```
