## Supplementary material for "Differential contagiousness of respiratory disease across the United States": Data S1: diffMatrix.txt

```
   1.7203073244301315e+01   1.6609649116882882e-02  -1.0595979919624576e-01   4.3447008814962093e-02   7.5363764470385036e-02  -7.2219525525307568e-02
   1.6609649116882882e-02   1.0331991444354875e-03  -1.4429220562829244e-04   8.4701064814432996e-05  -6.2065546146190657e-04  -1.0013300145302775e-04
  -1.0595979919624576e-01  -1.4429220562829244e-04   7.8208091070701835e+00  -1.9302236206816467e-02   1.8813805475849345e-02   4.1950512266724374e-02
   4.3447008814962093e-02   8.4701064814432996e-05  -1.9302236206816467e-02   1.5426789685434991e-03  -1.0911014642876336e-03   4.3492531646380433e-05
   7.5363764470385036e-02  -6.2065546146190657e-04   1.8813805475849345e-02  -1.0911014642876336e-03   3.6812786450915909e-02  -1.4111832220845190e-04
  -7.2219525525307568e-02  -1.0013300145302775e-04   4.1950512266724374e-02   4.3492531646380433e-05  -1.4111832220845190e-04   7.0701794250632458e-02
```
