## Supplementary material for "Differential contagiousness of respiratory disease across the United States": Data S1: MLE_params.txt

```
   7.0960363785500746e-02   1.9862985070604927e-01   8.7059384501254566e+00   1.8208707269633415e-01   9.8055826618201003e-01   1.6349810800852329e+00
```
