## Supplementary material for "Differential contagiousness of respiratory disease across the United States": Data S1: Chattanooga, TN-GA.exp

```
# time CumNum_detected_cases_Cum
90 31
91 45
92 2
93 6
94 8
95 2
96 2
97 3
98 5
99 7
100 6
101 11
102 -11
103 24
104 5
105 15
106 14
107 18
108 6
109 3
110 9
111 27
112 39
113 42
114 17
115 24
116 14
117 9
118 32
119 52
120 48
121 77
122 38
123 77
124 61
125 37
126 67
127 82
128 133
129 68
130 84
131 91
132 49
133 55
134 68
135 119
136 56
137 40
138 34
139 78
140 106
141 64
142 100
143 52
144 56
145 59
146 81
147 71
148 97
149 61
150 32
151 21
```
