## Supplementary material for "Differential contagiousness of respiratory disease across the United States": Data S1: diffMatrix.txt

```
   5.4726289014065328e+00   4.5086445364821105e-03   2.6778015410881273e-01   1.2840104416280930e-02   1.0613855685018301e-02  -9.3570051458576869e-03
   4.5086445364821105e-03   1.0089582303867736e-03   6.6910590129649514e-04   3.8122374274814895e-05  -1.9436705362253285e-04  -9.4217793353953844e-05
   2.6778015410881273e-01   6.6910590129649514e-04   7.5075412665271823e+00  -2.4729193382175482e-03  -2.0639746257442589e-02  -3.8848416226558739e-03
   1.2840104416280930e-02   3.8122374274814895e-05  -2.4729193382175482e-03   1.2776584083082957e-03  -5.8163095702947983e-04  -4.3470712837981041e-04
   1.0613855685018301e-02  -1.9436705362253285e-04  -2.0639746257442589e-02  -5.8163095702947983e-04   1.4593918745285542e-02   3.7366698357972940e-03
  -9.3570051458576869e-03  -9.4217793353953844e-05  -3.8848416226558739e-03  -4.3470712837981041e-04   3.7366698357972940e-03   8.9372641778265621e-02
```
