## Supplementary material for "Differential contagiousness of respiratory disease across the United States": Data S1: MLE_params.txt

```
   6.2184049627426186e-03   1.9599270402634719e-01   9.3191550684179649e+00   9.7306041785931580e-02   9.8496160292358725e-01   1.9126629866533604e+00
```
