## Supplementary material for "Differential contagiousness of respiratory disease across the United States": Data S1: Chicago-Naperville-Elgin, IL-IN-WI.exp

```
# time CumNum_detected_cases_Cum
57 135
58 158
59 164
60 298
61 176
62 307
63 333
64 652
65 497
66 507
67 1029
68 433
69 948
70 965
71 698
72 1190
73 1443
74 849
75 940
76 1222
77 1433
78 1273
79 1395
80 1332
81 1654
82 1178
83 1190
84 1336
85 1142
86 1780
87 1484
88 1113
89 1139
90 1429
91 1842
92 1808
93 2583
94 1986
95 1931
96 1879
97 2109
98 2134
99 2357
100 3123
101 2417
102 2799
103 2214
104 2036
105 2201
106 2480
107 2741
108 2127
109 1510
110 1233
111 3652
112 1521
113 3057
114 2313
115 2003
116 1541
117 2230
118 1461
119 2319
120 2137
121 2531
122 2265
123 2298
124 1660
125 1102
126 1080
127 1469
128 1520
129 1407
130 1225
131 955
132 1484
133 1014
134 760
135 1001
136 842
137 775
138 681
139 724
140 536
141 672
142 522
143 501
144 521
145 477
146 587
147 459
148 623
149 592
150 547
151 542
```
