## Supplementary material for "Differential contagiousness of respiratory disease across the United States": Data S1: diffMatrix.txt

```
   3.7725597388966179e+00   6.2997622326240482e-02   9.9657845212361471e-02   2.6391123117834880e-02  -6.1731696339789349e-04  -1.4011925901671615e-01
   6.2997622326240482e-02   2.0943628377168354e-03   2.0096300870973290e-03   4.0364259397592623e-04  -1.8053354018387567e-05  -3.5464578384011751e-03
   9.9657845212361471e-02   2.0096300870973290e-03   7.8033018619464867e-03   1.3430616278597356e-04  -1.1788986990447347e-04  -1.8996809754558995e-02
   2.6391123117834880e-02   4.0364259397592623e-04   1.3430616278597356e-04   1.2996236165614065e-03   1.6702360452361525e-05   6.0814987576547901e-04
  -6.1731696339789349e-04  -1.8053354018387567e-05  -1.1788986990447347e-04   1.6702360452361525e-05   1.0063148004915345e-03   2.1743044953659760e-04
  -1.4011925901671615e-01  -3.5464578384011751e-03  -1.8996809754558995e-02   6.0814987576547901e-04   2.1743044953659760e-04   4.8577500305350325e+00
```
