## Supplementary material for "Differential contagiousness of respiratory disease across the United States": Data S1: MLE_params.txt

```
   2.4792249110085024e+01   5.1722035372068487e-01   2.8440454723471836e-01   5.0497171341652014e-01   5.6187662562559228e-02   1.6122487180017803e+01
```
