## Supplementary material for "Differential contagiousness of respiratory disease across the United States": Data S1: Cincinnati, OH-KY-IN.exp

```
# time CumNum_detected_cases_Cum
68 26
69 45
70 50
71 53
72 59
73 98
74 116
75 96
76 88
77 52
78 86
79 71
80 59
81 19
82 39
83 48
84 50
85 63
86 91
87 89
88 52
89 45
90 65
91 51
92 144
93 95
94 74
95 59
96 51
97 113
98 90
99 155
100 150
101 102
102 104
103 86
104 122
105 94
106 85
107 167
108 138
109 55
110 138
111 91
112 89
113 145
114 106
115 104
116 79
117 113
118 107
119 84
120 142
121 127
122 141
123 93
124 97
125 99
126 64
127 95
128 135
129 103
130 66
131 88
132 61
133 105
134 87
135 101
136 62
137 58
138 77
139 75
140 99
141 63
142 114
143 103
144 72
145 86
146 96
147 109
148 195
149 182
150 178
151 124
```
