## Supplementary material for "Differential contagiousness of respiratory disease across the United States": Data S1: diffMatrix.txt

```
   5.6549942817872072e+01   1.2618790364573440e-01   5.4597539456676865e+00   1.6058177109892349e-01   1.4164469016949190e+00  -1.2316135423748904e-01
   1.2618790364573440e-01   1.5148879595921114e-03   2.4424998894848254e-02   4.8932357807749511e-04   4.2051797965470596e-04  -5.4141843848208376e-04
   5.4597539456676865e+00   2.4424998894848254e-02   6.1689900540220304e+00   4.1534499179375316e-03   4.1216270941853796e-02  -2.7127317988446385e-02
   1.6058177109892349e-01   4.8932357807749511e-04   4.1534499179375316e-03   1.7602024384442494e-03   1.7598673151805603e-03   2.0114789386116933e-03
   1.4164469016949190e+00   4.2051797965470596e-04   4.1216270941853796e-02   1.7598673151805603e-03   8.2303625483951037e-02  -7.9776566925306540e-03
  -1.2316135423748904e-01  -5.4141843848208376e-04  -2.7127317988446385e-02   2.0114789386116933e-03  -7.9776566925306540e-03   2.1538892275398611e+00
```
