## Supplementary material for "Differential contagiousness of respiratory disease across the United States": Data S1: MLE_params.txt

```
   1.2080085488280533e+01   2.9498353989653336e-01   5.9153455443421743e-01   3.4228699515213790e-01   1.0737020292758234e-01   9.7690361495246272e+00
```
