## Supplementary material for "Differential contagiousness of respiratory disease across the United States": Data S1: Clarksville, TN-KY.exp

```
# time CumNum_detected_cases_Cum
88 7
89 3
90 5
91 6
92 3
93 1
94 3
95 2
96 3
97 6
98 3
99 5
100 0
101 2
102 2
103 2
104 2
105 3
106 2
107 7
108 11
109 2
110 8
111 8
112 3
113 8
114 4
115 3
116 2
117 7
118 5
119 0
120 1
121 4
122 18
123 15
124 8
125 3
126 9
127 4
128 1
129 7
130 8
131 0
132 10
133 6
134 4
135 6
136 5
137 22
138 12
139 10
140 2
141 4
142 11
143 9
144 10
145 11
146 3
147 6
148 17
149 10
150 7
151 23
```
