## Supplementary material for "Differential contagiousness of respiratory disease across the United States": Data S1: diffMatrix.txt

```
   1.3597156597333514e+01   4.8029108753872191e-01   1.3106786351590830e-02  -2.8808546488381409e-01   5.4984612635875361e-02   7.3842496058950258e-01   2.9699557578847992e-02   6.5081089433458986e-02  -7.5074200499600285e-02
   4.8029108753872191e-01   4.3294009294048141e+00   1.2583449588760079e-03  -2.0649488479385605e-01  -2.0798273562411121e-01   1.3298112819676862e+00  -1.7028522534200230e-02  -5.4369942065070377e-03  -8.2021083109741030e-02
   1.3106786351590830e-02   1.2583449588760079e-03   1.0243321675233678e-03  -4.7632815637424486e-04   1.2575646065825222e-04   1.3305206091300596e-04   5.5027416950679481e-05  -3.5988193225150098e-04  -1.0776759635144888e-04
  -2.8808546488381409e-01  -2.0649488479385605e-01  -4.7632815637424486e-04   5.6298091175868530e+00  -1.7912299372153946e-03   1.2571269900701212e-01  -1.0673772640546633e-03   2.1984996325704942e-02   2.2857482385827337e-02
   5.4984612635875361e-02  -2.0798273562411121e-01   1.2575646065825222e-04  -1.7912299372153946e-03   1.8875247558627416e-02  -3.9341247685371894e-02   6.8642367034829122e-04  -1.0272272467851398e-03   3.4494131737585038e-03
   7.3842496058950258e-01   1.3298112819676862e+00   1.3305206091300596e-04   1.2571269900701212e-01  -3.9341247685371894e-02   7.6620576118145491e+00  -4.2907981668085021e-03   3.7657702734130709e-02  -6.9744850089455829e-02
   2.9699557578847992e-02  -1.7028522534200230e-02   5.5027416950679481e-05  -1.0673772640546633e-03   6.8642367034829122e-04  -4.2907981668085021e-03   1.4414361057887718e-03  -8.0397884129929640e-04   1.2309712702133693e-04
   6.5081089433458986e-02  -5.4369942065070377e-03  -3.5988193225150098e-04   2.1984996325704942e-02  -1.0272272467851398e-03   3.7657702734130709e-02  -8.0397884129929640e-04   2.4377111689761401e-02  -6.0087302997003593e-04
  -7.5074200499600285e-02  -8.2021083109741030e-02  -1.0776759635144888e-04   2.2857482385827337e-02   3.4494131737585038e-03  -6.9744850089455829e-02   1.2309712702133693e-04  -6.0087302997003593e-04   1.6044476915132169e-01
```
