## Supplementary material for "Differential contagiousness of respiratory disease across the United States": Data S1: MLE_params.txt

```
   3.7593505850164588e-01   2.4284358166640319e+00   1.9756434406839418e-01   7.6698283057966501e+00   9.8983194142368192e-01   2.7772766259077364e-01   1.3502157934240772e-01   9.7489113807239547e-01   2.2766715965258766e+00
```
