## Supplementary material for "Differential contagiousness of respiratory disease across the United States": Data S1: Cleveland-Elyria, OH.bngl

```
begin model
begin parameters
# reporting period (1 d)
delta_t 1 # d
n 0 # n+1 distinct periods of social distancing
##################################
# Table 1: adjustable parameters #
##################################
# start time of regional epidemic
t0 t0__FREE # d
# start time of 1st social-distancing period
sigma 63 # d (> t0), earliest day on which the cumulative reported case count was 200 cases or more
# steady-state social-distancing setpoint for 1st phase
p0 p0__FREE # dimensionless
# eigenvalue that determines timescale for social-distancing dynamics
lambda0 lambda0__FREE # /d
# rate constant for transmission
beta beta__FREE # /d
# fraction of symptomatic cases of mild disease detected
fD fD__FREE # dimensionless
# parameter of negative binomial distribution
r r__FREE
#############################
# Table 2: fixed parameters #
#############################
# total population of Cleveland-Elyria, OH
S0 4903185 # initial number of susceptible individuals
I0 1 # initial number of infected individuals with mild symptomatic disease
# parameter characterizing protective effect of social distancing
mb 0.1 # dimensionless
# relative infectiousness of E vs. I
rhoE 1.1 # dimensionless
# relative infectiousness of A vs. I
rhoA 0.9 # dimensionless
# rate constant for progression through stages of the incubation period
kL 0.94 # /d
# rate constant for quarantine
kQ 0.0038 # /d
# rate constant for self-isolation
jQ 0.4 # /d
# fraction of exposed individuals who never develop symptoms
fA 0.44 # dimensionless
# fraction of symptomatic cases that progress to severe disease/hospitalization
fH 0.054 # dimensionless
# fraction of hospitalized patients who recover
fR 0.79 # dimensionless
# rate constant for A->R transition
cA 0.26 # /d
# rate constant for I->H or R transition
cI 0.12 # /d
# rate constant for H->D or R transition
cH 0.17 # /d
end parameters
begin molecule types
fDCS()
counter()
S(state~M~P)
E1(state~M~P)
E2(state~M~P~Q)
E3(state~M~P~Q)
E4(state~M~P~Q)
E5(state~M~P~Q)
A(state~M~P~Q)
I(state~M~P~Q)
H()
R()
D()
IQ()
HQ()
RQ()
DQ()
end molecule types
begin seed species
IQ() 0
HQ() 0
RQ() 0
DQ() 0
fDCS() 0
counter() 0
S(state~M) S0
I(state~M) I0
end seed species
begin observables
Molecules fDCS_Cum fDCS()
Molecules SM S(state~M)
Molecules SP S(state~P)
Molecules nStotal S()
Molecules E1M E1(state~M) 
Molecules E1P E1(state~P)
Molecules E2M E2(state~M) 
Molecules E2P E2(state~P)
Molecules E2to5M E2(state~M) E3(state~M) E4(state~M) E5(state~M)
Molecules E2to5P E2(state~P) E3(state~P) E4(state~P) E5(state~P)
Molecules E2to5Q E2(state~Q) E3(state~Q) E4(state~Q) E5(state~Q)
Molecules nE2_MP E2(state~M) E2(state~P)
Molecules nE3_MP E3(state~M) E3(state~P)
Molecules nE4_MP E4(state~M) E4(state~P)
Molecules nE5_MP E5(state~M) E5(state~P)
Molecules IM I(state~M)
Molecules IP I(state~P)
Molecules IQobs I(state~Q)
Molecules AM A(state~M)
Molecules AP A(state~P)
Molecules AQ A(state~Q)
Molecules H H()
Molecules R R()
Molecules D D()
Molecules HQ HQ()
Molecules RQ RQ()
Molecules DQ DQ()
Molecules t counter()
end observables
begin functions
U()=if(t>sigma,1,0)
Lambda()=if(t>=sigma,lambda0,0)
P()=if(t>=sigma,p0,0)
kQfunc()=if(t>t0,kQ,0)
jQfunc()=if(t>t0,jQ,0)
cIfunc()=if(t>t0,cI,0)
phiM()=if(t>t0,IM+rhoE*E2to5M+rhoA*AM,0)
phiP()=IP+rhoE*E2to5P+rhoA*AP
CumNum_detected_cases_Cum()=fD*(IM+IP+IQobs+H+(1-fA)*R+D)

# first-order Taylor approximation of C(t) - C(t - delta_t)
# ApproxNewCasesDetectedDaily()=delta_t*(fD*(1-fA)*kL*nE5_MP)

# second-order Taylor approximation of C(t) - C(t - delta_t)
# ApproxNewCasesDetectedDaily()=delta_t*(fD*(1-fA)*kL*nE5_MP)-(delta_t^2)*(fD*0.5*(1-fA)*kL)*(kL*nE4_MP-(kL+kQ)*nE5_MP)

# third-order Taylor approximation of C(t) - C(t - delta_t)
# ApproxNewCasesDetectedDaily()=delta_t*(fD*(1-fA)*kL*nE5_MP)-(delta_t^2)*(fD*0.5*(1-fA)*kL)*(kL*nE4_MP-(kL+kQ)*nE5_MP)+(delta_t^3)*(fD/6.0*(1-fA)*kL)*(kL^2*nE3_MP-(kL+kQ)*(2*kL*nE4_MP-nE5_MP*(kL+kQ)))

# fourth-order Taylor approximation of C(t) - C(t - delta_t)
# ApproxNewCasesDetectedDaily()=delta_t*(fD*(1-fA)*kL*nE5_MP)-(delta_t^2)*(fD*0.5*(1-fA)*kL)*(kL*nE4_MP-(kL+kQ)*nE5_MP)+(delta_t^3)*(fD/6.0*(1-fA)*kL)*(kL^2*nE3_MP-(kL+kQ)*(2*kL*nE4_MP-nE5_MP*(kL+kQ)))-(delta_t^4)*(fD/24.0*(1-fA)*kL)*(kL^3*nE2_MP-(kL+kQ)*(3*kL^2*nE3_MP-(kL+kQ)*(3*kL*nE4_MP-nE5_MP*(kL+kQ))))

end functions
begin reaction rules
0->fDCS() fD*(1-fA)*kL*nE5_MP # fD*dCS/dt = fD*(1-fA)*kL*nE5_MP
# increment time
0->counter() 1
# disease transmission
S(state~M)->E1(state~M) (beta/S0)*(phiM()+mb*phiP())
S(state~P)->E1(state~P) mb*(beta/S0)*(phiM()+mb*phiP())
# social distancing
S(state~M)<->S(state~P) U()*Lambda()*P(),U()*Lambda()*(1-P())
E1(state~M)<->E1(state~P) U()*Lambda()*P(),U()*Lambda()*(1-P())
E2(state~M)<->E2(state~P) U()*Lambda()*P(),U()*Lambda()*(1-P())
E3(state~M)<->E3(state~P) U()*Lambda()*P(),U()*Lambda()*(1-P())
E4(state~M)<->E4(state~P) U()*Lambda()*P(),U()*Lambda()*(1-P())
E5(state~M)<->E5(state~P) U()*Lambda()*P(),U()*Lambda()*(1-P())
A(state~M)<->A(state~P) U()*Lambda()*P(),U()*Lambda()*(1-P())
I(state~M)<->I(state~P) U()*Lambda()*P(),U()*Lambda()*(1-P())
# quarantine because of testing and contact tracing
E2(state~M)->E2(state~Q) kQ
E2(state~P)->E2(state~Q) kQ
E3(state~M)->E3(state~Q) kQ
E3(state~P)->E3(state~Q) kQ
E4(state~M)->E4(state~Q) kQ
E4(state~P)->E4(state~Q) kQ
E5(state~M)->E5(state~Q) kQ
E5(state~P)->E5(state~Q) kQ
A(state~M)->A(state~Q) kQ
A(state~P)->A(state~Q) kQ
I(state~M)->I(state~Q) kQfunc()
I(state~P)->I(state~Q) kQ
# self-isolation because of symptom awareness
I(state~M)->I(state~Q) jQfunc()
I(state~P)->I(state~Q) jQ
# incubation
E1(state~M)->E2(state~M) kL
E1(state~P)->E2(state~P) kL
E2(state~M)->E3(state~M) kL
E2(state~P)->E3(state~P) kL
E2(state~Q)->E3(state~Q) kL
E3(state~M)->E4(state~M) kL
E3(state~P)->E4(state~P) kL
E3(state~Q)->E4(state~Q) kL
E4(state~M)->E5(state~M) kL
E4(state~P)->E5(state~P) kL
E4(state~Q)->E5(state~Q) kL
E5(state~M)->A(state~M) kL*fA
E5(state~P)->A(state~P) kL*fA
E5(state~Q)->A(state~Q) kL*fA
E5(state~M)->I(state~M) kL*(1-fA)
E5(state~P)->I(state~P) kL*(1-fA)
E5(state~Q)->I(state~Q) kL*(1-fA)
# imnmune clearance & recovery from mild disease
A(state~M)->R() cA
A(state~P)->R() cA
A(state~Q)->R() cA
I(state~M)->R() cIfunc()*(1-fH)
I(state~P)->R() cI*(1-fH)
I(state~Q)->R() cI*(1-fH)
# progression to severe disease & hospitalization/isolation-at-home
I(state~M)->H() cIfunc()*fH
I(state~P)->H() cI*fH
I(state~Q)->H() cI*fH
# recovery from severe disease
H()->R() cH*fR
# progression from severe disease to death
H()->D() cH*(1-fR)
end reaction rules
end model
begin actions
generate_network({overwrite=>1})
saveConcentrations()
# simulate the regional epidemic in Cleveland-Elyria, OH
resetConcentrations()
simulate({suffix=>"Cleveland-Elyria, OH",method=>"ode",t_start=>0,t_end=>152,n_steps=>152,\
print_functions=>1})
end actions
```
