## Supplementary material for "Differential contagiousness of respiratory disease across the United States": Data S1: Cleveland-Elyria, OH.exp

```
# time CumNum_detected_cases_Cum
63 55
64 70
65 102
66 61
67 104
68 64
69 48
70 74
71 110
72 132
73 26
74 57
75 67
76 50
77 85
78 72
79 57
80 84
81 67
82 65
83 58
84 76
85 85
86 87
87 121
88 23
89 131
90 108
91 83
92 77
93 85
94 67
95 54
96 63
97 64
98 71
99 136
100 117
101 102
102 49
103 83
104 45
105 142
106 70
107 99
108 100
109 49
110 77
111 69
112 88
113 108
114 112
115 86
116 113
117 110
118 73
119 76
120 188
121 123
122 129
123 104
124 59
125 122
126 94
127 99
128 144
129 75
130 88
131 81
132 99
133 117
134 93
135 73
136 56
137 53
138 68
139 40
140 91
141 61
142 71
143 40
144 44
145 60
146 63
147 80
148 85
149 88
150 89
151 101
```
