## Supplementary material for "Differential contagiousness of respiratory disease across the United States": Data S1: diffMatrix.txt

```
   2.5561515322715504e+01   8.3458955914728281e-02  -1.4312226067790492e+00   1.2306354115916472e-01   1.4831719035284990e-01  -1.2441293765789958e+00
   8.3458955914728281e-02   1.3469891541356420e-03  -4.5136964847226554e-03   4.3675306095385596e-04   1.5304190189478038e-04  -1.4323414526788486e-03
  -1.4312226067790492e+00  -4.5136964847226554e-03   5.8555716042182109e+00  -1.0433606652637891e-02  -1.6769688434167315e-03  -7.5627302162697262e-03
   1.2306354115916472e-01   4.3675306095385596e-04  -1.0433606652637891e-02   1.6295027506992902e-03   5.4377079055912539e-04  -4.6562873376808584e-03
   1.4831719035284990e-01   1.5304190189478038e-04  -1.6769688434167315e-03   5.4377079055912539e-04   3.7128272409535177e-03  -2.0062716475901396e-02
  -1.2441293765789958e+00  -1.4323414526788486e-03  -7.5627302162697262e-03  -4.6562873376808584e-03  -2.0062716475901396e-02   3.1782165792832187e+00
```
