## Supplementary material for "Differential contagiousness of respiratory disease across the United States": Data S1: MLE_params.txt

```
   1.0963356982696133e+01   3.2780449135654327e-01   8.5787860990861216e+00   3.5942642005236969e-01   5.7329771906313595e-02   1.0719406015377817e+01
```
