## Supplementary material for "Differential contagiousness of respiratory disease across the United States": Data S1: College Station-Bryan, TX.exp

```
# time CumNum_detected_cases_Cum
98 7
99 3
100 7
101 7
102 0
103 1
104 10
105 13
106 12
107 14
108 9
109 6
110 7
111 10
112 15
113 5
114 7
115 7
116 7
117 8
118 11
119 21
120 11
121 10
122 55
123 2
124 3
125 3
126 11
127 9
128 9
129 7
130 6
131 6
132 16
133 17
134 17
135 37
136 43
137 23
138 8
139 35
140 23
141 27
142 11
143 61
144 22
145 18
146 64
147 148
148 80
149 67
150 64
151 24
```
