## Supplementary material for "Differential contagiousness of respiratory disease across the United States": Data S1: diffMatrix.txt

```
   4.3638435866890086e+00   3.6880225768504680e-03  -2.2394038223675024e-02   1.5873555580266263e-02  -1.0014714675325817e-02  -5.1262383052592543e-02
   3.6880225768504680e-03   1.0071779038194554e-03   1.6475043068138408e-05   4.3340289866938159e-05  -1.0656339390476969e-04  -8.5532063948135206e-05
  -2.2394038223675024e-02   1.6475043068138408e-05   7.1851609933868366e+00  -4.7244104429572421e-03   2.9203673876347859e-03   1.0722656403576571e-03
   1.5873555580266263e-02   4.3340289866938159e-05  -4.7244104429572421e-03   1.4582827059733828e-03  -3.5141056871617579e-04  -5.5138216755579292e-04
  -1.0014714675325817e-02  -1.0656339390476969e-04   2.9203673876347859e-03  -3.5141056871617579e-04   8.5309652647687535e-03   4.3557988185126758e-04
  -5.1262383052592543e-02  -8.5532063948135206e-05   1.0722656403576571e-03  -5.5138216755579292e-04   4.3557988185126758e-04   2.7948158367287829e-02
```
