## Supplementary material for "Differential contagiousness of respiratory disease across the United States": Data S1: MLE_params.txt

```
   8.3986836732472370e-02   1.8982738164510266e-01   6.2376074649174660e+00   1.0464455496411321e-01   9.9645005116281382e-01   1.0330803281888874e+00
```
