## Supplementary material for "Differential contagiousness of respiratory disease across the United States": Data S1: Colorado Springs, CO.exp

```
# time CumNum_detected_cases_Cum
68 32
69 40
70 28
71 26
72 38
73 32
74 29
75 6
76 17
77 15
78 62
79 16
80 28
81 39
82 27
83 12
84 16
85 22
86 20
87 13
88 16
89 3
90 11
91 30
92 24
93 56
94 10
95 5
96 12
97 6
98 23
99 27
100 30
101 24
102 6
103 11
104 24
105 28
106 24
107 18
108 12
109 16
110 13
111 20
112 18
113 29
114 47
115 40
116 23
117 34
118 9
119 30
120 43
121 31
122 33
123 12
124 30
125 46
126 19
127 36
128 38
129 43
130 15
131 17
132 13
133 17
134 10
135 14
136 16
137 17
138 30
139 19
140 8
141 19
142 14
143 5
144 7
145 9
146 20
147 41
148 23
149 39
150 16
151 22
```
