## Supplementary material for "Differential contagiousness of respiratory disease across the United States": Data S1: diffMatrix.txt

```
   1.3190207329536001e+01   2.4130027631349651e-02   6.3595172694185320e-01   4.4869661587427272e-02   2.0639681988997724e-02  -3.2541714722454157e-01
   2.4130027631349651e-02   1.0673532834576001e-03   1.1540058335126411e-03   1.2680964912894330e-04  -7.4615572427213150e-04  -5.3599358684229515e-04
   6.3595172694185320e-01   1.1540058335126411e-03   5.6000881343575211e+00  -2.8745630522228154e-04   2.2543709991529586e-02  -1.0814443902000132e-01
   4.4869661587427272e-02   1.2680964912894330e-04  -2.8745630522228154e-04   1.2649878509121662e-03  -1.2857414728107356e-03  -9.5454835800454316e-04
   2.0639681988997724e-02  -7.4615572427213150e-04   2.2543709991529586e-02  -1.2857414728107356e-03   3.2724683668940345e-02  -3.5798015252383702e-03
  -3.2541714722454157e-01  -5.3599358684229515e-04  -1.0814443902000132e-01  -9.5454835800454316e-04  -3.5798015252383702e-03   3.7171956856347310e-01
```
