## Supplementary material for "Differential contagiousness of respiratory disease across the United States": Data S1: MLE_params.txt

```
   6.5419880516975515e-01   2.2453356809060013e-01   9.4812651009207833e+00   2.4554410800443890e-01   9.9925868382907879e-01   4.0960805087335954e+00
```
