## Supplementary material for "Differential contagiousness of respiratory disease across the United States": Data S1: Columbia, SC.exp

```
# time CumNum_detected_cases_Cum
68 60
69 34
70 47
71 48
72 39
73 47
74 88
75 26
76 44
77 35
78 87
79 65
80 49
81 26
82 29
83 20
84 23
85 84
86 22
87 37
88 32
89 10
90 44
91 47
92 24
93 46
94 46
95 76
96 18
97 44
98 37
99 30
100 28
101 101
102 55
103 26
104 28
105 30
106 60
107 24
108 42
109 25
110 33
111 28
112 33
113 39
114 45
115 56
116 32
117 26
118 23
119 35
120 45
121 54
122 42
123 21
124 11
125 41
126 38
127 42
128 53
129 68
130 63
131 36
132 32
133 62
134 79
135 130
136 104
137 65
138 102
139 126
140 102
141 134
142 146
143 129
144 157
145 88
146 119
147 101
148 153
149 209
150 204
151 100
```
