## Supplementary material for "Differential contagiousness of respiratory disease across the United States": Data S1: diffMatrix.txt

```
   2.3340150747872745e+01  -1.0997287229570640e+00   3.4366099310380642e-02   5.4848911883647333e-01   6.4531510655279067e-02   5.6455520021673733e-01   8.0119909004830334e-02   6.0291623256508231e-01  -9.0253355127135082e-01
  -1.0997287229570640e+00   6.1120889106131884e+00  -3.8194157225490762e-03  -1.4950767950889524e-02  -1.3062211748888660e-02  -6.4944640183599733e-01  -3.6799501476911987e-02   5.1312641436991463e-03   4.3912670109174945e-01
   3.4366099310380642e-02  -3.8194157225490762e-03   1.1257240837707224e-03   3.6135751390280637e-03   2.1097539354995672e-04   1.3287601105659238e-03   1.9797558576032046e-04  -8.2152975382561758e-04  -2.0016591914752426e-03
   5.4848911883647333e-01  -1.4950767950889524e-02   3.6135751390280637e-03   7.1369339018662430e+00  -3.5935542805062559e-03  -4.9342669776383119e-01   7.6602284121753787e-03  -3.4116147727405947e-02  -3.3168032173143053e-01
   6.4531510655279067e-02  -1.3062211748888660e-02   2.1097539354995672e-04  -3.5935542805062559e-03   1.4330459570207070e-03   3.3408189515638253e-03   3.3897369564759292e-04  -9.4448130420086334e-04  -3.6949730429737490e-03
   5.6455520021673733e-01  -6.4944640183599733e-01   1.3287601105659238e-03  -4.9342669776383119e-01   3.3408189515638253e-03   7.5794652447833633e+00   7.5170541201140416e-03  -3.1764549473738596e-04  -1.8129466216874160e-01
   8.0119909004830334e-02  -3.6799501476911987e-02   1.9797558576032046e-04   7.6602284121753787e-03   3.3897369564759292e-04   7.5170541201140416e-03   1.7124953211265154e-03   7.3216706638097102e-05  -5.2578150428891149e-03
   6.0291623256508231e-01   5.1312641436991463e-03  -8.2152975382561758e-04  -3.4116147727405947e-02  -9.4448130420086334e-04  -3.1764549473738596e-04   7.3216706638097102e-05   6.2110213200924018e-02  -9.2994722607659362e-03
  -9.0253355127135082e-01   4.3912670109174945e-01  -2.0016591914752426e-03  -3.3168032173143053e-01  -3.6949730429737490e-03  -1.8129466216874160e-01  -5.2578150428891149e-03  -9.2994722607659362e-03   1.3556090016645830e+00
```
