## Supplementary material for "Differential contagiousness of respiratory disease across the United States": Data S1: MLE_params.txt

```
   1.5784519284785028e+00   5.4059275504552794e+01   2.5656271635857669e-01   7.9189591671131732e+00   2.9280376304366545e-01   5.4021242626215589e+00   1.3484284602146784e-01   1.8695988521991500e-01   7.1357124029528078e+00
```
