## Supplementary material for "Differential contagiousness of respiratory disease across the United States": Data S1: Columbus, GA-AL.exp

```
# time CumNum_detected_cases_Cum
80 4
81 16
82 24
83 15
84 16
85 38
86 22
87 18
88 12
89 20
90 6
91 25
92 20
93 3
94 14
95 6
96 13
97 16
98 15
99 12
100 18
101 4
102 8
103 5
104 6
105 8
106 14
107 18
108 10
109 11
110 14
111 17
112 18
113 20
114 23
115 4
116 0
117 31
118 18
119 13
120 38
121 28
122 38
123 23
124 26
125 21
126 35
127 23
128 25
129 11
130 26
131 93
132 51
133 53
134 44
135 65
136 40
137 7
138 51
139 93
140 94
141 86
142 70
143 61
144 28
145 36
146 95
147 88
148 39
149 72
150 20
151 39
```
