## Supplementary material for "Differential contagiousness of respiratory disease across the United States": Data S1: diffMatrix.txt

```
   1.0246555903164891e+02  -7.8362622608254844e+00   1.4499580471622114e-01   8.9292723795360152e-01   3.7733998858739237e-01   1.6861378187701050e+00   4.1856124495082525e-01   1.7306723986913968e+00  -1.5493174095316926e+00
  -7.8362622608254844e+00   1.0639632338822818e+01  -6.6651167177218277e-03   7.9641884930948759e-01  -1.2022354408773069e-01   5.6271185485225750e-01  -6.4245898182245742e-02  -1.9558966539009701e-01   1.0442056640760873e-02
   1.4499580471622114e-01  -6.6651167177218277e-03   1.4334408739420787e-03   3.1896687583706563e-03   9.1765768994509541e-04   5.3559097996465077e-03   6.6832235739839663e-04  -2.8601094505389349e-04  -1.7153802423982897e-03
   8.9292723795360152e-01   7.9641884930948759e-01   3.1896687583706563e-03   6.3934378521047961e+00  -1.6929558451757958e-02   1.2166673232780005e-01   1.4988298940099558e-03   2.7516354675354176e-03   1.2476939745964431e-01
   3.7733998858739237e-01  -1.2022354408773069e-01   9.1765768994509541e-04  -1.6929558451757958e-02   4.6557970002554325e-03   1.5553025197149632e-02   1.8943169027480138e-03   1.9126931687270525e-03  -4.7560619703680748e-03
   1.6861378187701050e+00   5.6271185485225750e-01   5.3559097996465077e-03   1.2166673232780005e-01   1.5553025197149632e-02   7.6703081488251001e+00   6.0642134924697045e-03  -3.4354852379947835e-02   8.7950063109814805e-02
   4.1856124495082525e-01  -6.4245898182245742e-02   6.6832235739839663e-04   1.4988298940099558e-03   1.8943169027480138e-03   6.0642134924697045e-03   3.1773688595817186e-03   5.3641078558369819e-03  -6.3780527414777919e-03
   1.7306723986913968e+00  -1.9558966539009701e-01  -2.8601094505389349e-04   2.7516354675354176e-03   1.9126931687270525e-03  -3.4354852379947835e-02   5.3641078558369819e-03   7.7710046151926351e-02  -3.4295223612168989e-02
  -1.5493174095316926e+00   1.0442056640760873e-02  -1.7153802423982897e-03   1.2476939745964431e-01  -4.7560619703680748e-03   8.7950063109814805e-02  -6.3780527414777919e-03  -3.4295223612168989e-02   4.1563562784473673e-01
```
