## Supplementary material for "Differential contagiousness of respiratory disease across the United States": Data S1: MLE_params.txt

```
   8.8949315489676621e+00   2.1460648164305294e+01   2.6338056851124553e-01   8.8186799807860599e+00   3.9603436705675477e-01   1.8743954781895165e+00   1.2310121652428492e-01   4.1209719653543905e-02   4.3296225386843270e+00
```
