## Supplementary material for "Differential contagiousness of respiratory disease across the United States": Data S1: Columbus, IN.exp

```
# time CumNum_detected_cases_Cum
95 8
96 26
97 6
98 3
99 9
100 11
101 5
102 2
103 1
104 28
105 17
106 2
107 15
108 11
109 4
110 14
111 8
112 3
113 13
114 11
115 14
116 12
117 12
118 6
119 10
120 4
121 4
122 11
123 7
124 6
125 1
126 5
127 5
128 10
129 8
130 3
131 4
132 6
133 1
134 5
135 4
136 1
137 2
138 2
139 3
140 1
141 2
142 5
143 2
144 2
145 3
146 4
147 3
148 1
149 4
150 -1
151 2
```
