## Supplementary material for "Differential contagiousness of respiratory disease across the United States": Data S1: diffMatrix.txt

```
   2.0346081003906214e+01   1.6548933820095212e-02   5.6764655839475275e-01   4.5195751390698945e-02   8.1054909489499893e-02  -1.7165819573373611e-01
   1.6548933820095212e-02   1.0280585286733918e-03   5.2351611517953065e-04   7.7735119154925347e-05  -5.3006265875705648e-04  -3.0776910575346328e-04
   5.6764655839475275e-01   5.2351611517953065e-04   7.1384787086795543e+00  -1.2978348209119233e-02   4.5529805658822238e-03   1.8622506131387251e-03
   4.5195751390698945e-02   7.7735119154925347e-05  -1.2978348209119233e-02   1.5273235126151059e-03  -9.6381189282833055e-04  -1.0337006963648001e-03
   8.1054909489499893e-02  -5.3006265875705648e-04   4.5529805658822238e-03  -9.6381189282833055e-04   3.3046872884916992e-02   6.5436188404306940e-03
  -1.7165819573373611e-01  -3.0776910575346328e-04   1.8622506131387251e-03  -1.0337006963648001e-03   6.5436188404306940e-03   1.1001709399964936e-01
```
