## Supplementary material for "Differential contagiousness of respiratory disease across the United States": Data S1: MLE_params.txt

```
   9.9893405103339772e-02   1.9364069097875394e-01   8.1807343826809547e+00   2.5827775582113949e-01   9.9431518388186246e-01   1.6494751147212900e+00
```
