## Supplementary material for "Differential contagiousness of respiratory disease across the United States": Data S1: Columbus, OH.exp

```
# time CumNum_detected_cases_Cum
66 86
67 33
68 47
69 61
70 85
71 66
72 91
73 90
74 70
75 63
76 74
77 77
78 69
79 69
80 61
81 67
82 105
83 67
84 139
85 155
86 172
87 141
88 298
89 769
90 451
91 73
92 94
93 111
94 90
95 119
96 115
97 112
98 162
99 262
100 158
101 142
102 237
103 198
104 134
105 159
106 166
107 261
108 130
109 80
110 203
111 174
112 133
113 173
114 136
115 146
116 90
117 101
118 150
119 118
120 111
121 147
122 128
123 113
124 133
125 134
126 81
127 104
128 142
129 126
130 137
131 96
132 106
133 147
134 124
135 125
136 100
137 124
138 91
139 101
140 88
141 129
142 86
143 141
144 63
145 139
146 95
147 98
148 146
149 124
150 125
151 116
```
