## Supplementary material for "Differential contagiousness of respiratory disease across the United States": Data S1: diffMatrix.txt

```
   4.4317524144223285e+01   1.0010238880637413e-01   5.1362138246860763e-02   1.5411526447416779e-01   9.1053660461503405e-01  -3.0440779467806645e-01
   1.0010238880637413e-01   1.4217495244432429e-03   4.4073214984634832e-04   3.0342690411185686e-04  -7.5249586830051162e-04  -3.7378936078717854e-03
   5.1362138246860763e-02   4.4073214984634832e-04   1.9102847569709464e-03  -1.8093255763936927e-04  -2.6984473723894991e-03  -7.7666079221850141e-03
   1.5411526447416779e-01   3.0342690411185686e-04  -1.8093255763936927e-04   1.8758503045455224e-03   2.9444282060565709e-03   1.8760804867746035e-03
   9.1053660461503405e-01  -7.5249586830051162e-04  -2.6984473723894991e-03   2.9444282060565709e-03   7.2616496550847412e-02   3.1613465075045054e-02
  -3.0440779467806645e-01  -3.7378936078717854e-03  -7.7666079221850141e-03   1.8760804867746035e-03   3.1613465075045054e-02   9.5124517602702607e-01
```
