## Supplementary material for "Differential contagiousness of respiratory disease across the United States": Data S1: MLE_params.txt

```
   1.8884092369467055e+01   2.8001651428658947e-01   8.6931985549820817e-02   4.6511658513399701e-01   8.4253876018800766e-01   6.2574799183867933e+00
```
