## Supplementary material for "Differential contagiousness of respiratory disease across the United States": Data S1: Corpus Christi, TX.exp

```
# time CumNum_detected_cases_Cum
113 25
114 24
115 2
116 2
117 8
118 6
119 9
120 7
121 0
122 2
123 0
124 1
125 3
126 3
127 3
128 1
129 6
130 1
131 0
132 8
133 5
134 1
135 5
136 0
137 1
138 11
139 5
140 7
141 11
142 16
143 0
144 0
145 24
146 39
147 29
148 79
149 67
150 49
151 36
```
