## Supplementary material for "Differential contagiousness of respiratory disease across the United States": Data S1: diffMatrix.txt

```
   5.5759251166235577e+00   3.1491981918880256e-03  -1.6079204466081359e-01   1.5990762260734169e-02   1.1380974531801379e-02  -2.5796804025338411e-02
   3.1491981918880256e-03   1.0070462982447567e-03  -1.3924578868000420e-04   6.3157989606538444e-05  -1.2962415374069349e-04  -6.0237955547830117e-05
  -1.6079204466081359e-01  -1.3924578868000420e-04   7.1470400732873349e+00  -6.6987987015733452e-03   8.1981338402701762e-03   1.4527186548535718e-02
   1.5990762260734169e-02   6.3157989606538444e-05  -6.6987987015733452e-03   2.3167452947585342e-03  -6.5154177750071144e-04  -4.3699931979178234e-04
   1.1380974531801379e-02  -1.2962415374069349e-04   8.1981338402701762e-03  -6.5154177750071144e-04   1.1331100597827071e-02   1.5968052120831056e-03
  -2.5796804025338411e-02  -6.0237955547830117e-05   1.4527186548535718e-02  -4.3699931979178234e-04   1.5968052120831056e-03   1.1189872953881011e-02
```
