## Supplementary material for "Differential contagiousness of respiratory disease across the United States": Data S1: MLE_params.txt

```
   5.8845807458710764e-02   1.8265738014555061e-01   5.7441355926646125e+00   1.1499468434312986e-01   9.9413253641947386e-01   5.7559670136387142e-01
```
