## Supplementary material for "Differential contagiousness of respiratory disease across the United States": Data S1: Crestview-Fort Walton Beach-Destin, FL.exp

```
# time CumNum_detected_cases_Cum
102 8
103 1
104 1
105 2
106 0
107 3
108 7
109 7
110 4
111 1
112 3
113 7
114 5
115 4
116 0
117 5
118 12
119 10
120 0
121 4
122 10
123 4
124 2
125 1
126 5
127 1
128 13
129 5
130 14
131 9
132 4
133 1
134 7
135 13
136 9
137 9
138 10
139 5
140 15
141 14
142 21
143 4
144 19
145 7
146 9
147 12
148 15
149 33
150 16
151 9
```
