## Supplementary material for "Differential contagiousness of respiratory disease across the United States": Data S1: diffMatrix.txt

```
   2.8648110469862171e+00   2.0946962543156081e-03   2.0114708242545595e-01   8.8206481534120577e-03  -4.9585353105372192e-03  -4.5041595015483216e-02
   2.0946962543156081e-03   1.0051138303248731e-03   9.9383187211844951e-05   3.7980812898173531e-05  -7.4702706452189097e-05  -1.2033731586246292e-04
   2.0114708242545595e-01   9.9383187211844951e-05   6.4890883291893404e+00  -4.8446998979804019e-03   2.4136536547501183e-03   9.2351667906758160e-03
   8.8206481534120577e-03   3.7980812898173531e-05  -4.8446998979804019e-03   1.5048557695418413e-03  -3.5720277146597366e-04  -9.2200739519736558e-04
  -4.9585353105372192e-03  -7.4702706452189097e-05   2.4136536547501183e-03  -3.5720277146597366e-04   6.1149211803048237e-03   1.8244689931769577e-03
  -4.5041595015483216e-02  -1.2033731586246292e-04   9.2351667906758160e-03  -9.2200739519736558e-04   1.8244689931769577e-03   3.5685964998203416e-02
```
