## Supplementary material for "Differential contagiousness of respiratory disease across the United States": Data S1: MLE_params.txt

```
   3.3752330173089554e-02   1.8675565102213584e-01   6.4369790815735168e+00   1.6398441488095516e-01   9.9939610230604981e-01   1.0990176607270556e+00
```
