## Supplementary material for "Differential contagiousness of respiratory disease across the United States": Data S1: Cumberland, MD-WV.exp

```
# time CumNum_detected_cases_Cum
120 1
121 5
122 0
123 2
124 6
125 2
126 2
127 4
128 -1
129 0
130 3
131 3
132 1
133 1
134 1
135 3
136 2
137 -1
138 1
139 2
140 -1
141 0
142 2
143 0
144 0
145 0
146 1
147 1
148 -1
149 1
150 1
151 0
```
