## Supplementary material for "Differential contagiousness of respiratory disease across the United States": Data S1: diffMatrix.txt

```
   2.7297508387197599e+01   4.2516389993926283e-02  -1.0124024595870928e+01   2.2513557472483396e-02  -1.5126974440412395e-03   7.3925167577946347e+00
   4.2516389993926283e-02   1.0745504866783654e-03  -1.5453620280513756e-02  -9.2494692422729633e-06  -3.4940730698238723e-06   1.4124952618392876e-02
  -1.0124024595870928e+01  -1.5453620280513756e-02   9.9321294721382376e+00  -5.0820517954083391e-02   4.1714943878044277e-04  -2.2672806180604601e+00
   2.2513557472483396e-02  -9.2494692422729633e-06  -5.0820517954083391e-02   6.5050906628439506e-03   1.3542633751708161e-05  -7.3000898366020273e-03
  -1.5126974440412395e-03  -3.4940730698238723e-06   4.1714943878044277e-04   1.3542633751708161e-05   1.0020971126390257e-03  -1.3942950774255278e-03
   7.3925167577946347e+00   1.4124952618392876e-02  -2.2672806180604601e+00  -7.3000898366020273e-03  -1.3942950774255278e-03   5.2747899724725809e+00
```
