## Supplementary material for "Differential contagiousness of respiratory disease across the United States": Data S1: MLE_params.txt

```
   6.4200756885630383e-01   2.3884735433646911e-01   8.5953602929167179e+00   8.2591930218604750e-04   9.1178218854205094e-03   1.2153615850325330e+00
```
