## Supplementary material for "Differential contagiousness of respiratory disease across the United States": Data S1: Dallas-Fort Worth-Arlington, TX.exp

```
# time CumNum_detected_cases_Cum
60 52
61 50
62 21
63 64
64 191
65 183
66 97
67 55
68 163
69 135
70 277
71 196
72 198
73 160
74 134
75 170
76 181
77 275
78 228
79 207
80 196
81 206
82 199
83 174
84 193
85 146
86 380
87 203
88 129
89 125
90 243
91 250
92 260
93 264
94 283
95 238
96 204
97 249
98 251
99 316
100 404
101 370
102 325
103 317
104 391
105 419
106 498
107 461
108 377
109 761
110 368
111 374
112 565
113 451
114 323
115 336
116 332
117 390
118 407
119 341
120 353
121 344
122 257
123 231
124 184
125 348
126 409
127 401
128 371
129 373
130 315
131 281
132 388
133 443
134 479
135 551
136 440
137 361
138 565
139 543
140 598
141 626
142 759
143 562
144 420
145 641
146 607
147 834
148 859
149 799
150 778
151 948
```
