## Supplementary material for "Differential contagiousness of respiratory disease across the United States": Data S1: diffMatrix.txt

```
   9.6114184081702820e+00   7.4854548630111069e+00   3.9782878985842811e-02   3.0753968760089907e-02   5.7534466091393822e-02  -8.4515513618747740e-01   1.1831379496687040e-01   7.6498682524266087e-02  -3.1156611115376815e+00
   7.4854548630111069e+00   2.2975411796558657e+01   3.8363209409833115e-03  -1.1135877298975114e-01   4.6718336289281848e-02   1.2778127967418953e+00  -3.2502820248824730e-03   1.0916672203247832e-01  -2.8418992226953215e+00
   3.9782878985842811e-02   3.8363209409833115e-03   1.4530812359529631e-03   1.9705307272658190e-03   1.0341897902570484e-04  -6.4365988246441186e-03   3.4159717850549344e-04  -3.2085139538316087e-04  -1.3140066874037609e-02
   3.0753968760089907e-02  -1.1135877298975114e-01   1.9705307272658190e-03   2.2242716914301693e-02  -1.6639251489465369e-03  -1.5223496606004720e-02  -2.7672448666147856e-05  -3.1440559092159150e-03  -2.8770144644819126e-02
   5.7534466091393822e-02   4.6718336289281848e-02   1.0341897902570484e-04  -1.6639251489465369e-03   1.5633040424114205e-03  -5.1220678712851206e-03   8.7927716139924198e-04   6.4848943413231346e-04  -1.6559353892881996e-02
  -8.4515513618747740e-01   1.2778127967418953e+00  -6.4365988246441186e-03  -1.5223496606004720e-02  -5.1220678712851206e-03   8.1737360986995078e-01  -3.2746463827630017e-02  -9.5708449332035568e-04  -4.2377363334679180e-01
   1.1831379496687040e-01  -3.2502820248824730e-03   3.4159717850549344e-04  -2.7672448666147856e-05   8.7927716139924198e-04  -3.2746463827630017e-02   7.1949080976184670e-03   1.0001440478683641e-03  -1.4619995963704085e-02
   7.6498682524266087e-02   1.0916672203247832e-01  -3.2085139538316087e-04  -3.1440559092159150e-03   6.4848943413231346e-04  -9.5708449332035568e-04   1.0001440478683641e-03   3.3434445231409296e-03  -2.6931058999518569e-02
  -3.1156611115376815e+00  -2.8418992226953215e+00  -1.3140066874037609e-02  -2.8770144644819126e-02  -1.6559353892881996e-02  -4.2377363334679180e-01  -1.4619995963704085e-02  -2.6931058999518569e-02   2.4497357534705455e+00
```
