## Supplementary material for "Differential contagiousness of respiratory disease across the United States": Data S1: MLE_params.txt

```
   1.7186432817578140e+01   6.9181448594169197e+01   4.0480473160655450e-01   4.4349347991539673e-01   4.3266020209850303e-01   4.9068069930786633e+00   2.6622884482164744e-01   2.3824889316483529e-02   1.2084955257722381e+01
```
