## Supplementary material for "Differential contagiousness of respiratory disease across the United States": Data S1: Dalton, GA.exp

```
# time CumNum_detected_cases_Cum
110 3
111 16
112 6
113 4
114 6
115 4
116 0
117 9
118 9
119 14
120 17
121 32
122 26
123 10
124 4
125 23
126 10
127 13
128 10
129 24
130 24
131 20
132 2
133 20
134 20
135 11
136 27
137 38
138 11
139 9
140 17
141 26
142 26
143 18
144 21
145 30
146 24
147 35
148 27
149 42
150 14
151 24
```
