## Supplementary material for "Differential contagiousness of respiratory disease across the United States": Data S1: diffMatrix.txt

```
   9.7068664810613985e+00   4.9376718461828280e-03   1.3842235911506912e-01   1.9903259439029906e-02   2.3550066730523844e-02  -2.1414093568701095e-01
   4.9376718461828280e-03   1.0055552966072320e-03   2.0751433653425227e-04   3.0655333644579457e-05  -1.5776411561780389e-04  -3.7681150711174594e-04
   1.3842235911506912e-01   2.0751433653425227e-04   7.4822065178438315e+00  -5.0759972016743739e-03  -3.6222730009439312e-03   1.1950148722117260e-01
   1.9903259439029906e-02   3.0655333644579457e-05  -5.0759972016743739e-03   1.3715037120134339e-03  -6.2072140480552750e-04  -2.2968876723052909e-03
   2.3550066730523844e-02  -1.5776411561780389e-04  -3.6222730009439312e-03  -6.2072140480552750e-04   1.4621484059722240e-02   1.3094278735029715e-02
  -2.1414093568701095e-01  -3.7681150711174594e-04   1.1950148722117260e-01  -2.2968876723052909e-03   1.3094278735029715e-02   6.7876125269807597e-01
```
