## Supplementary material for "Differential contagiousness of respiratory disease across the United States": Data S1: MLE_params.txt

```
   2.7319260174708887e-01   1.8277797506654883e-01   7.2765895829718268e+00   8.1797258400528761e-02   9.9742945373633662e-01   3.6553044210162549e+00
```
