## Supplementary material for "Differential contagiousness of respiratory disease across the United States": Data S1: Daphne-Fairhope-Foley, AL.exp

```
# time CumNum_detected_cases_Cum
107 3
108 8
109 6
110 2
111 3
112 4
113 12
114 1
115 10
116 0
117 6
118 2
119 8
120 0
121 1
122 2
123 1
124 0
125 3
126 5
127 -1
128 1
129 1
130 7
131 16
132 2
133 0
134 1
135 3
136 8
137 9
138 6
139 5
140 6
141 12
142 10
143 8
144 3
145 4
146 6
147 3
148 9
149 12
150 7
151 10
```
