## Supplementary material for "Differential contagiousness of respiratory disease across the United States": Data S1: diffMatrix.txt

```
   4.5639257508300792e+00   2.4518697117478913e-03  -7.6575411076892511e-03   1.0061030917374529e-02   2.2717254952767725e-02  -5.5030513675133307e-02
   2.4518697117478913e-03   1.0040831791298054e-03  -2.2837078997995023e-05   3.1436002457513571e-05  -5.9844758611176554e-05  -1.1245945964153440e-04
  -7.6575411076892511e-03  -2.2837078997995023e-05   6.1605857921301901e+00  -4.1234393747119147e-03   5.1692458500083261e-03  -1.7660525012294054e-02
   1.0061030917374529e-02   3.1436002457513571e-05  -4.1234393747119147e-03   1.5221372816098056e-03  -2.5497139744755284e-04  -8.0790637978131908e-04
   2.2717254952767725e-02  -5.9844758611176554e-05   5.1692458500083261e-03  -2.5497139744755284e-04   7.0947323953771445e-03   1.4366065838878669e-03
  -5.5030513675133307e-02  -1.1245945964153440e-04  -1.7660525012294054e-02  -8.0790637978131908e-04   1.4366065838878669e-03   7.5961868906838398e-02
```
