## Supplementary material for "Differential contagiousness of respiratory disease across the United States": Data S1: MLE_params.txt

```
   1.0165323642743522e-02   1.8411529292263584e-01   6.6878749789041878e+00   1.9612403721560956e-01   9.9544499010849752e-01   1.3654201403074828e+00
```
