## Supplementary material for "Differential contagiousness of respiratory disease across the United States": Data S1: Davenport-Moline-Rock Island, IA-IL.exp

```
# time CumNum_detected_cases_Cum
80 17
81 11
82 18
83 15
84 32
85 34
86 25
87 27
88 2
89 35
90 15
91 29
92 13
93 35
94 33
95 13
96 26
97 23
98 32
99 19
100 20
101 30
102 29
103 25
104 12
105 17
106 28
107 27
108 11
109 10
110 8
111 15
112 14
113 9
114 27
115 12
116 12
117 16
118 4
119 15
120 57
121 19
122 7
123 9
124 11
125 7
126 10
127 7
128 10
129 6
130 5
131 3
132 19
133 11
134 17
135 9
136 9
137 5
138 10
139 0
140 12
141 13
142 11
143 11
144 1
145 4
146 3
147 10
148 10
149 13
150 8
151 24
```
