## Supplementary material for "Differential contagiousness of respiratory disease across the United States": Data S1: diffMatrix.txt

```
   6.5332080754314958e+01   9.3559077172809077e-02   1.7345042705430604e+00   1.7721588893016391e-01   8.0455747655792065e-01  -1.1771619222390197e+00
   9.3559077172809077e-02   1.2061440385337900e-03   2.9087432160760239e-03   3.5777828926096983e-04  -5.9215640390949931e-04  -1.9967823369546251e-03
   1.7345042705430604e+00   2.9087432160760239e-03   7.6102546034860650e+00  -2.6654104056082943e-03   2.2829659861132563e-02  -8.6642384851139728e-03
   1.7721588893016391e-01   3.5777828926096983e-04  -2.6654104056082943e-03   1.6997602890412040e-03  -3.0768890543849840e-04  -3.4142326042035116e-03
   8.0455747655792065e-01  -5.9215640390949931e-04   2.2829659861132563e-02  -3.0768890543849840e-04   6.4004801424539987e-02  -2.0330685173003710e-02
  -1.1771619222390197e+00  -1.9967823369546251e-03  -8.6642384851139728e-03  -3.4142326042035116e-03  -2.0330685173003710e-02   9.8819713926453379e-01
```
