## Supplementary material for "Differential contagiousness of respiratory disease across the United States": Data S1: MLE_params.txt

```
   1.0175145975478920e+01   2.3574920985251505e-01   5.1899321832697565e+00   2.9160274604479525e-01   3.2938842696952497e-01   4.5725982662562128e+00
```
