## Supplementary material for "Differential contagiousness of respiratory disease across the United States": Data S1: Dayton, OH.exp

```
# time CumNum_detected_cases_Cum
76 39
77 22
78 12
79 9
80 19
81 28
82 9
83 6
84 9
85 6
86 11
87 13
88 2
89 6
90 4
91 5
92 10
93 1
94 7
95 6
96 5
97 4
98 16
99 7
100 11
101 21
102 5
103 6
104 9
105 4
106 16
107 42
108 82
109 51
110 81
111 16
112 12
113 29
114 33
115 14
116 9
117 19
118 11
119 20
120 16
121 7
122 32
123 18
124 12
125 8
126 12
127 24
128 17
129 5
130 9
131 24
132 6
133 8
134 32
135 16
136 40
137 29
138 30
139 25
140 17
141 35
142 32
143 36
144 39
145 33
146 42
147 35
148 67
149 62
150 49
151 54
```
