## Supplementary material for "Differential contagiousness of respiratory disease across the United States": Data S1: diffMatrix.txt

```
   2.3086252827380385e+01   8.5211836252104889e-01   3.2976594051578420e-02   4.0308378498604475e-01   3.9655494994031600e-02   9.2366743036219001e-01   6.4166314505443731e-02   1.8642988018577308e-01  -1.1759839453126925e-01
   8.5211836252104889e-01   4.4774238761217209e+00   1.7394961438888348e-03   2.8844431857341918e-01  -2.4750703007730418e-01   8.4120275560019886e-01  -7.0309349388388218e-03  -1.9092000839114444e-03  -9.9376340715678566e-02
   3.2976594051578420e-02   1.7394961438888348e-03   1.1054277027512784e-03  -1.6552475504993269e-04   3.2777241349102218e-04  -8.0710748095777236e-04   1.9459859201460857e-04  -1.3000825345459803e-03  -3.6604040858868522e-04
   4.0308378498604475e-01   2.8844431857341918e-01  -1.6552475504993269e-04   6.4977512334498062e+00  -4.6332149133885968e-02  -3.7074883124647229e-01  -1.8228878456693000e-03   3.4700143807504504e-02  -5.4888153597347659e-02
   3.9655494994031600e-02  -2.4750703007730418e-01   3.2777241349102218e-04  -4.6332149133885968e-02   2.6082066188312929e-02   8.4649054841123405e-03   7.2433790710698602e-04  -4.6387253641844385e-03  -3.7802440445914800e-04
   9.2366743036219001e-01   8.4120275560019886e-01  -8.0710748095777236e-04  -3.7074883124647229e-01   8.4649054841123405e-03   7.8989078841812432e+00  -8.1821154492627540e-03   5.9419069008579427e-02   1.7232380221822935e-01
   6.4166314505443731e-02  -7.0309349388388218e-03   1.9459859201460857e-04  -1.8228878456693000e-03   7.2433790710698602e-04  -8.1821154492627540e-03   1.4803987608626441e-03  -2.3057827627418607e-03  -2.2623465094900069e-04
   1.8642988018577308e-01  -1.9092000839114444e-03  -1.3000825345459803e-03   3.4700143807504504e-02  -4.6387253641844385e-03   5.9419069008579427e-02  -2.3057827627418607e-03   5.3978288927120192e-02   2.2202772670176139e-03
  -1.1759839453126925e-01  -9.9376340715678566e-02  -3.6604040858868522e-04  -5.4888153597347659e-02  -3.7802440445914800e-04   1.7232380221822935e-01  -2.2623465094900069e-04   2.2202772670176139e-03   2.0228490016210596e-01
```
