## Supplementary material for "Differential contagiousness of respiratory disease across the United States": Data S1: MLE_params.txt

```
   3.6582771918499263e-01   4.0291286814013807e+00   2.1516501796670090e-01   9.9772229750378525e+00   7.5877160051783465e-01   5.1917199981316098e-01   1.7134284544954528e-01   8.8393137698514357e-01   2.8420748759154875e+00
```
