## Supplementary material for "Differential contagiousness of respiratory disease across the United States": Data S1: Deltona-Daytona Beach-Ormond Beach, FL.exp

```
# time CumNum_detected_cases_Cum
78 19
79 14
80 7
81 5
82 15
83 10
84 18
85 16
86 20
87 32
88 51
89 10
90 26
91 9
92 73
93 8
94 14
95 7
96 12
97 9
98 5
99 4
100 49
101 13
102 6
103 1
104 8
105 6
106 11
107 5
108 3
109 8
110 3
111 6
112 10
113 10
114 19
115 4
116 3
117 15
118 14
119 8
120 15
121 11
122 15
123 12
124 10
125 7
126 4
127 27
128 19
129 8
130 10
131 5
132 12
133 20
134 15
135 9
136 13
137 15
138 10
139 8
140 17
141 12
142 25
143 32
144 17
145 18
146 24
147 32
148 64
149 60
150 59
151 52
```
