## Supplementary material for "Differential contagiousness of respiratory disease across the United States": Data S1: diffMatrix.txt

```
   1.9192678166171689e+01  -2.2274862394863750e+00   2.5418148318251663e-02   5.5130974824847592e-02   4.6087444869079418e-02   9.5918719403673625e-01   5.7040089789207438e-02   1.2956863213672237e-01  -4.9772400391484478e-01
  -2.2274862394863750e+00   5.8595205297230379e+01  -3.8924510509052131e-03   1.1178185499208956e+01  -4.9325477800757472e-01   1.9618478551001897e+00  -2.5135657260026872e-01  -7.4234721175449367e-02  -6.5590553382459049e-01
   2.5418148318251663e-02  -3.8924510509052131e-03   1.0627407296910361e-03   2.8419716391431035e-03   5.1409983300030526e-05   1.7604489826309353e-03   1.3505609913156376e-04  -7.6205805877475202e-04  -1.0315805153102101e-03
   5.5130974824847592e-02   1.1178185499208956e+01   2.8419716391431035e-03   8.2533807052071264e+00  -1.4870744230892144e-01  -4.8004566680009669e-01  -3.5349120143386689e-02  -7.3677937912247832e-02  -2.9177193953279107e-01
   4.6087444869079418e-02  -4.9325477800757472e-01   5.1409983300030526e-05  -1.4870744230892144e-01   9.6762070403201145e-03  -2.2394309071588448e-02   1.5935838240996281e-03   3.4615764925916356e-04   1.5223300207150006e-02
   9.5918719403673625e-01   1.9618478551001897e+00   1.7604489826309353e-03  -4.8004566680009669e-01  -2.2394309071588448e-02   8.1905261128868023e+00  -3.6467967715085137e-03  -2.2646711567777197e-02   1.5163580714913813e-01
   5.7040089789207438e-02  -2.5135657260026872e-01   1.3505609913156376e-04  -3.5349120143386689e-02   1.5935838240996281e-03  -3.6467967715085137e-03   2.6813996914507843e-03  -1.1839775518895728e-03   4.6678152686864281e-05
   1.2956863213672237e-01  -7.4234721175449367e-02  -7.6205805877475202e-04  -7.3677937912247832e-02   3.4615764925916356e-04  -2.2646711567777197e-02  -1.1839775518895728e-03   3.9666608462207049e-02   8.0376740827024003e-03
  -4.9772400391484478e-01  -6.5590553382459049e-01  -1.0315805153102101e-03  -2.9177193953279107e-01   1.5223300207150006e-02   1.5163580714913813e-01   4.6678152686864281e-05   8.0376740827024003e-03   2.7216394916593117e-01
```
