## Supplementary material for "Differential contagiousness of respiratory disease across the United States": Data S1: MLE_params.txt

```
   1.5862654151826010e+00   3.0975891109753370e+01   2.1057040561763779e-01   4.7863743689738997e-01   3.3196308865346191e-01   1.7767204501035354e+00   1.1580623135820292e-01   9.9040879456333852e-01   2.6304465563342365e+00
```
