## Supplementary material for "Differential contagiousness of respiratory disease across the United States": Data S1: Denver-Aurora-Lakewood, CO.exp

```
# time CumNum_detected_cases_Cum
60 50
61 63
62 67
63 96
64 140
65 149
66 168
67 137
68 229
69 225
70 176
71 214
72 253
73 200
74 202
75 104
76 169
77 164
78 364
79 251
80 233
81 269
82 234
83 167
84 190
85 271
86 277
87 255
88 155
89 261
90 229
91 237
92 281
93 702
94 304
95 266
96 257
97 242
98 270
99 327
100 325
101 298
102 285
103 204
104 373
105 349
106 389
107 274
108 343
109 185
110 138
111 196
112 259
113 284
114 265
115 256
116 234
117 186
118 208
119 248
120 216
121 215
122 241
123 57
124 144
125 192
126 158
127 247
128 320
129 341
130 195
131 112
132 162
133 184
134 231
135 198
136 142
137 69
138 103
139 108
140 97
141 82
142 114
143 129
144 65
145 92
146 67
147 118
148 126
149 148
150 89
151 105
```
