## Supplementary material for "Differential contagiousness of respiratory disease across the United States": Data S1: diffMatrix.txt

```
   1.4188909812699999e+01   7.8728525297607765e-02   2.5397018371137864e-01   5.4769408722450286e-02  -1.6969076084988393e-03  -3.7892238465588685e-01
   7.8728525297607765e-02   1.4668121496786417e-03   1.9789880184799572e-03   1.9934210023472992e-04  -3.7516603548396636e-05  -2.5664888759799132e-03
   2.5397018371137864e-01   1.9789880184799572e-03   2.4817164759019839e-02  -1.7222652552101711e-03  -5.6112520886112999e-04  -3.7654985901928964e-02
   5.4769408722450286e-02   1.9934210023472992e-04  -1.7222652552101711e-03   1.7912143450675112e-03   1.3581701373812337e-04   4.5831935916727437e-04
  -1.6969076084988393e-03  -3.7516603548396636e-05  -5.6112520886112999e-04   1.3581701373812337e-04   1.0463797087624314e-03  -3.8523173267885540e-04
  -3.7892238465588685e-01  -2.5664888759799132e-03  -3.7654985901928964e-02   4.5831935916727437e-04  -3.8523173267885540e-04   2.3434198837447879e+00
```
