## Supplementary material for "Differential contagiousness of respiratory disease across the United States": Data S1: MLE_params.txt

```
   1.0119417875170139e+01   3.4969252255330741e-01   2.4042083344161028e-01   4.0578675192768954e-01   3.9188167578454773e-02   1.2202104349182541e+01
```
