## Supplementary material for "Differential contagiousness of respiratory disease across the United States": Data S1: Des Moines-West Des Moines, IA.exp

```
# time CumNum_detected_cases_Cum
79 10
80 18
81 16
82 16
83 24
84 17
85 43
86 28
87 24
88 44
89 68
90 43
91 25
92 58
93 140
94 125
95 114
96 42
97 95
98 179
99 143
100 313
101 307
102 171
103 251
104 164
105 118
106 207
107 117
108 58
109 60
110 159
111 97
112 138
113 99
114 148
115 100
116 91
117 99
118 147
119 190
120 95
121 157
122 0
123 270
124 67
125 39
126 73
127 82
128 129
129 140
130 59
131 49
132 91
133 90
134 185
135 100
136 47
137 62
138 93
139 39
140 71
141 88
142 77
143 94
144 64
145 14
146 34
147 89
148 56
149 106
150 32
151 87
```
