## Supplementary material for "Differential contagiousness of respiratory disease across the United States": Data S1: diffMatrix.txt

```
   3.0516965905579603e+01   2.7228478835680817e-02   2.1214603625939635e-02  -8.6656724361580381e-02   6.1966371948618171e-01   2.9831592883369668e-01
   2.7228478835680817e-02   1.0755870923231825e-03   8.2214937435009619e-05  -5.8100029755302088e-04  -9.2616751455851091e-04   1.8496568772430647e-04
   2.1214603625939635e-02   8.2214937435009619e-05   1.1904637797704265e-03  -1.4983735966305714e-03  -1.0037823592475698e-03   1.3793249929000697e-04
  -8.6656724361580381e-02  -5.8100029755302088e-04  -1.4983735966305714e-03   1.7168246620382095e-02   1.0890755048828726e-02  -3.7871779908513442e-03
   6.1966371948618171e-01  -9.2616751455851091e-04  -1.0037823592475698e-03   1.0890755048828726e-02   6.5708299214531932e-02   7.5250719122938493e-03
   2.9831592883369668e-01   1.8496568772430647e-04   1.3793249929000697e-04  -3.7871779908513442e-03   7.5250719122938493e-03   1.7252327534331630e-01
```
