## Supplementary material for "Differential contagiousness of respiratory disease across the United States": Data S1: MLE_params.txt

```
   6.5206995778153043e-01   2.3080005275518142e-01   2.6044591624868937e-02   5.4598104448154683e-01   2.0725677105040638e-01   2.8139970561243683e+00
```
