## Supplementary material for "Differential contagiousness of respiratory disease across the United States": Data S1: DetroitΓÇôWarrenΓÇôDearborn, MI.exp

```
# time CumNum_detected_cases_Cum
58 210
59 196
60 217
61 249
62 390
63 425
64 495
65 620
66 841
67 648
68 832
69 919
70 1290
71 1197
72 1590
73 1221
74 1243
75 1242
76 1424
77 1102
78 906
79 942
80 923
81 434
82 834
83 1083
84 849
85 895
86 526
87 477
88 432
89 374
90 614
91 584
92 860
93 759
94 341
95 325
96 170
97 508
98 573
99 453
100 528
101 245
102 343
103 -21
104 164
105 280
106 196
107 301
108 227
109 191
110 159
111 152
112 212
113 623
114 205
115 205
116 109
117 294
118 223
119 215
120 147
121 101
122 200
123 130
124 72
125 137
126 122
127 116
128 242
129 44
130 352
131 237
132 60
133 230
134 93
135 3012
136 280
137 309
138 216
139 196
140 48
141 87
142 45
143 86
144 64
145 63
146 105
147 118
148 108
149 136
150 296
151 78
```
