## Supplementary material for "Differential contagiousness of respiratory disease across the United States": Data S1: diffMatrix.txt

```
   7.4910924807157446e+00   3.0232505315007274e-01   2.9459934235997537e-01   6.3171446632672795e-02   2.0049238559818858e-01   1.0916002896479138e-02
   3.0232505315007274e-01   1.6824503299454691e-02   1.9371078122124265e-02   2.5690186582599996e-03  -1.3239923992058999e-03  -1.4124984227160144e-03
   2.9459934235997537e-01   1.9371078122124265e-02   4.4191983799792271e-02   1.5168988715784314e-03  -3.4896187897898315e-03  -6.5992108500408852e-03
   6.3171446632672795e-02   2.5690186582599996e-03   1.5168988715784314e-03   1.6616902982332592e-03   9.9990961428779381e-04   3.1787556857645644e-04
   2.0049238559818858e-01  -1.3239923992058999e-03  -3.4896187897898315e-03   9.9990961428779381e-04   5.7458457885517691e-02   2.9622348328566897e-03
   1.0916002896479138e-02  -1.4124984227160144e-03  -6.5992108500408852e-03   3.1787556857645644e-04   2.9622348328566897e-03   6.9502642197175044e-02
```
