## Supplementary material for "Differential contagiousness of respiratory disease across the United States": Data S1: MLE_params.txt

```
   3.9900774802950266e+01   7.0899730223753021e-01   2.9000433617843646e-01   7.1512578174167163e-01   9.7893107239592869e-01   1.9851306809149172e+00
```
