## Supplementary material for "Differential contagiousness of respiratory disease across the United States": Data S1: Dothan, AL.exp

```
# time CumNum_detected_cases_Cum
119 15
120 7
121 4
122 10
123 9
124 18
125 21
126 3
127 4
128 17
129 7
130 20
131 11
132 3
133 4
134 1
135 4
136 12
137 11
138 2
139 7
140 10
141 12
142 12
143 16
144 22
145 9
146 7
147 9
148 7
149 10
150 10
151 1
```
