## Supplementary material for "Differential contagiousness of respiratory disease across the United States": Data S1: diffMatrix.txt

```
   3.9565376847950100e+00   1.9547956777190238e-03  -5.2131068172048337e-02   9.3651664985491233e-03  -4.8878400935089324e-03  -1.6504818291777718e-01
   1.9547956777190238e-03   1.0028986213598511e-03   1.3773502026728508e-04   2.9306264941065879e-05  -7.9604078519846555e-05  -2.5815111505329954e-04
  -5.2131068172048337e-02   1.3773502026728508e-04   7.1827180800156194e+00  -1.2119333910615883e-02  -1.1249326491697537e-02  -1.1971457839081897e-02
   9.3651664985491233e-03   2.9306264941065879e-05  -1.2119333910615883e-02   1.8574476989170548e-03  -5.1878170271764065e-04  -2.5376199394883162e-03
  -4.8878400935089324e-03  -7.9604078519846555e-05  -1.1249326491697537e-02  -5.1878170271764065e-04   7.8261043645782517e-03   5.9116155893870984e-03
  -1.6504818291777718e-01  -2.5815111505329954e-04  -1.1971457839081897e-02  -2.5376199394883162e-03   5.9116155893870984e-03   2.9305156236033314e-01
```
