## Supplementary material for "Differential contagiousness of respiratory disease across the United States": Data S1: MLE_params.txt

```
   7.0206804108324139e-02   1.8071409064450600e-01   4.9249112883955002e+00   1.7923306771301259e-01   9.9604959410290372e-01   2.2248120247075645e+00
```
