## Supplementary material for "Differential contagiousness of respiratory disease across the United States": Data S1: Dover, DE.exp

```
# time CumNum_detected_cases_Cum
78 13
79 16
80 25
81 26
82 7
83 41
84 16
85 7
86 32
87 33
88 0
89 13
90 29
91 44
92 36
93 19
94 21
95 46
96 27
97 76
98 15
99 16
100 14
101 20
102 28
103 12
104 14
105 44
106 54
107 18
108 22
109 31
110 28
111 16
112 24
113 31
114 31
115 30
116 21
117 22
118 19
119 15
120 28
121 15
122 19
123 25
124 16
125 12
126 6
127 18
128 9
129 31
130 4
131 4
132 10
133 1
134 3
135 11
136 31
137 15
138 2
139 9
140 8
141 13
142 1
143 10
144 3
145 8
146 8
147 6
148 5
149 18
150 4
151 7
```
