## Supplementary material for "Differential contagiousness of respiratory disease across the United States": Data S1: diffMatrix.txt

```
   1.0400230995012799e+02   1.9457829888212261e-01   3.2676505237584204e+00   5.7010564607646330e-01   1.6578067953657891e+00  -8.5799896998918923e-01
   1.9457829888212261e-01   1.5272929790726667e-03   1.1826021587329729e-02   1.0403218786224876e-03   1.2966381453396083e-03  -8.5903772797439680e-04
   3.2676505237584204e+00   1.1826021587329729e-02   6.6865997535751491e+00   7.2008940261667938e-03  -6.7159081994222838e-03   1.1872598712989166e-01
   5.7010564607646330e-01   1.0403218786224876e-03   7.2008940261667938e-03   4.5351518028686122e-03   8.7412367119296969e-03  -5.4513949654765529e-03
   1.6578067953657891e+00   1.2966381453396083e-03  -6.7159081994222838e-03   8.7412367119296969e-03   5.9915999870682760e-02  -2.2914734059545163e-02
  -8.5799896998918923e-01  -8.5903772797439680e-04   1.1872598712989166e-01  -5.4513949654765529e-03  -2.2914734059545163e-02   3.3396442873600118e-01
```
