## Supplementary material for "Differential contagiousness of respiratory disease across the United States": Data S1: MLE_params.txt

```
   1.5146827270567725e+01   2.7812814367331645e-01   7.8410663283675683e+00   2.7288844755909397e-01   5.4498126294667437e-02   3.0482468394883888e+00
```
