## Supplementary material for "Differential contagiousness of respiratory disease across the United States": Data S1: Dubuque, IA.exp

```
# time CumNum_detected_cases_Cum
112 32
113 3
114 11
115 9
116 6
117 12
118 10
119 11
120 3
121 7
122 0
123 14
124 3
125 1
126 6
127 7
128 6
129 -1
130 1
131 3
132 3
133 2
134 4
135 4
136 2
137 2
138 6
139 2
140 -1
141 7
142 5
143 1
144 0
145 4
146 3
147 4
148 3
149 14
150 -1
151 6
```
