## Supplementary material for "Differential contagiousness of respiratory disease across the United States": Data S1: diffMatrix.txt

```
   1.7408287456410466e+01   8.9493976638420278e-03   9.8963974053872736e-02   3.5586417701351993e-02   5.9160897480762378e-02  -2.6633142856163106e-01
   8.9493976638420278e-03   1.0093692082085686e-03  -1.3421642643317579e-04   4.5040932326778967e-05  -2.4753428384719270e-04  -3.2055464662976511e-04
   9.8963974053872736e-02  -1.3421642643317579e-04   6.3556035814305094e+00  -6.2146034168912437e-03   2.0702058940678350e-02   1.1269933997944280e-01
   3.5586417701351993e-02   4.5040932326778967e-05  -6.2146034168912437e-03   1.5921315345232528e-03  -8.2268721125134726e-04  -4.2300436643623670e-04
   5.9160897480762378e-02  -2.4753428384719270e-04   2.0702058940678350e-02  -8.2268721125134726e-04   2.2459217890329512e-02   1.1551800377090197e-02
  -2.6633142856163106e-01  -3.2055464662976511e-04   1.1269933997944280e-01  -4.2300436643623670e-04   1.1551800377090197e-02   5.2640178182791997e-01
```
