## Supplementary material for "Differential contagiousness of respiratory disease across the United States": Data S1: MLE_params.txt

```
   3.1805830943143976e-01   1.8191900294488969e-01   8.5220487847441042e+00   2.2637674003394131e-01   9.8138238616448148e-01   2.6340004946564348e+00
```
