## Supplementary material for "Differential contagiousness of respiratory disease across the United States": Data S1: Durham-Chapel Hill, NC.exp

```
# time CumNum_detected_cases_Cum
72 21
73 35
74 19
75 55
76 27
77 49
78 27
79 26
80 65
81 39
82 19
83 28
84 42
85 40
86 25
87 47
88 25
89 19
90 17
91 53
92 53
93 56
94 68
95 55
96 25
97 177
98 31
99 48
100 40
101 76
102 21
103 32
104 31
105 28
106 48
107 16
108 57
109 23
110 18
111 29
112 25
113 34
114 18
115 63
116 30
117 58
118 50
119 92
120 19
121 53
122 96
123 46
124 74
125 31
126 34
127 81
128 144
129 81
130 91
131 56
132 52
133 104
134 177
135 49
136 301
137 100
138 98
139 108
140 146
141 207
142 148
143 113
144 110
145 121
146 17
147 167
148 100
149 89
150 129
151 96
```
