## Supplementary material for "Differential contagiousness of respiratory disease across the United States": Data S1: diffMatrix.txt

```
   1.0947655454674040e+01   1.7019435833306677e-02   1.1685727583687164e+00   3.5540196082206529e-02   3.1700256656771550e-02  -3.1392246073628671e-01
   1.7019435833306677e-02   1.0396263101976047e-03   3.5630437024470013e-03   8.4036729550280491e-05  -4.5146204201270752e-04  -4.5094548010832003e-04
   1.1685727583687164e+00   3.5630437024470013e-03   6.8039414618684892e+00   1.5579055303932225e-03  -6.0483007817581251e-02  -1.7910773741401643e-02
   3.5540196082206529e-02   8.4036729550280491e-05   1.5579055303932225e-03   1.2209774012036461e-03  -7.7601536799044889e-04  -9.9274691243876243e-04
   3.1700256656771550e-02  -4.5146204201270752e-04  -6.0483007817581251e-02  -7.7601536799044889e-04   2.4731922494199751e-02  -2.8342006733102654e-03
  -3.1392246073628671e-01  -4.5094548010832003e-04  -1.7910773741401643e-02  -9.9274691243876243e-04  -2.8342006733102654e-03   1.7880639753814842e-01
```
