## Supplementary material for "Differential contagiousness of respiratory disease across the United States": Data S1: MLE_params.txt

```
   2.7104553203522835e-01   2.1928116367138556e-01   7.7985649506604746e+00   1.7867485602430902e-01   9.9479147755472219e-01   3.0914571945337865e+00
```
