## Supplementary material for "Differential contagiousness of respiratory disease across the United States": Data S1: East Stroudsburg, PA.exp

```
# time CumNum_detected_cases_Cum
70 42
71 43
72 76
73 87
74 44
75 44
76 38
77 61
78 45
79 36
80 22
81 21
82 21
83 31
84 25
85 26
86 31
87 14
88 20
89 7
90 25
91 20
92 9
93 13
94 17
95 11
96 18
97 14
98 14
99 16
100 20
101 18
102 7
103 1
104 13
105 4
106 4
107 4
108 8
109 12
110 6
111 5
112 -1
113 12
114 2
115 6
116 6
117 5
118 8
119 11
120 13
121 4
122 7
123 2
124 1
125 0
126 5
127 1
128 4
129 3
130 1
131 1
132 5
133 1
134 7
135 2
136 3
137 0
138 3
139 1
140 2
141 2
142 1
143 0
144 0
145 3
146 6
147 1
148 6
149 3
150 4
151 6
```
