## Supplementary material for "Differential contagiousness of respiratory disease across the United States": Data S1: diffMatrix.txt

```
   4.2193416671419151e+01   1.1600414930940141e-01   1.7221985875944936e+00   1.6742532854252556e-01   6.4829401982756130e-01   2.2389205845784197e+00
   1.1600414930940141e-01   1.4135786796086022e-03   5.5721855495151603e-03   5.4222718890484115e-04   6.4207764653785742e-05   4.9763588618117645e-03
   1.7221985875944936e+00   5.5721855495151603e-03   5.9216173875282001e+00   4.1734543670261803e-03   3.6671982464405985e-02   3.3847380806064348e-01
   1.6742532854252556e-01   5.4222718890484115e-04   4.1734543670261803e-03   1.7718294713471529e-03   1.1160773559380250e-03   9.1345517448194070e-03
   6.4829401982756130e-01   6.4207764653785742e-05   3.6671982464405985e-02   1.1160773559380250e-03   5.3282773416032582e-02   6.4456076675431212e-02
   2.2389205845784197e+00   4.9763588618117645e-03   3.3847380806064348e-01   9.1345517448194070e-03   6.4456076675431212e-02   3.2043379183884340e+00
```
