## Supplementary material for "Differential contagiousness of respiratory disease across the United States": Data S1: MLE_params.txt

```
   2.6173209623857023e+01   2.8921399786913926e-01   9.6845451623861969e+00   4.2665706768891720e-01   9.8270009537884995e-01   6.5338027816885091e+00
```
