## Supplementary material for "Differential contagiousness of respiratory disease across the United States": Data S1: El Centro, CA.exp

```
# time CumNum_detected_cases_Cum
92 18
93 19
94 0
95 0
96 33
97 20
98 15
99 14
100 25
101 0
102 0
103 21
104 21
105 19
106 36
107 57
108 0
109 0
110 52
111 39
112 44
113 65
114 74
115 0
116 0
117 90
118 26
119 110
120 64
121 69
122 69
123 69
124 86
125 0
126 74
127 102
128 89
129 0
130 457
131 106
132 169
133 93
134 81
135 91
136 147
137 269
138 1
139 85
140 253
141 68
142 270
143 433
144 0
145 141
146 91
147 89
148 181
149 85
150 56
151 0
```
