## Supplementary material for "Differential contagiousness of respiratory disease across the United States": Data S1: diffMatrix.txt

```
   3.9036405268760433e+01   3.9201216017641587e-02  -3.8405630349450515e-01   1.3028956997766986e-01   2.0132693323561757e-01  -4.4522786820341491e-02
   3.9201216017641587e-02   1.0682387318119975e-03   7.6261125082008829e-06   2.1261198157308621e-04  -7.2781289510951157e-04  -8.1930058471763777e-05
  -3.8405630349450515e-01   7.6261125082008829e-06   7.4090669392320576e+00  -3.8816947016786525e-03  -6.1703774930641931e-03   5.7598676140633003e-03
   1.3028956997766986e-01   2.1261198157308621e-04  -3.8816947016786525e-03   2.1043234679676988e-03  -7.6166774904911749e-04  -2.4822117936474638e-04
   2.0132693323561757e-01  -7.2781289510951157e-04  -6.1703774930641931e-03  -7.6166774904911749e-04   4.5388022532971424e-02   6.6960836620983235e-04
  -4.4522786820341491e-02  -8.1930058471763777e-05   5.7598676140633003e-03  -2.4822117936474638e-04   6.6960836620983235e-04   1.0837262424948580e-02
```
