## Supplementary material for "Differential contagiousness of respiratory disease across the United States": Data S1: MLE_params.txt

```
   3.1210487573338952e-01   1.9566157322305447e-01   7.5502471297058484e+00   5.2045616730391660e-02   9.8227438040243109e-01   6.2521440574335874e-01
```
