## Supplementary material for "Differential contagiousness of respiratory disease across the United States": Data S1: El Paso, TX.exp

```
# time CumNum_detected_cases_Cum
79 27
80 17
81 0
82 31
83 46
84 0
85 47
86 89
87 23
88 26
89 9
90 47
91 58
92 29
93 32
94 74
95 22
96 0
97 55
98 30
99 37
100 37
101 25
102 12
103 31
104 51
105 39
106 71
107 86
108 46
109 18
110 0
111 73
112 43
113 151
114 48
115 71
116 46
117 28
118 52
119 78
120 116
121 114
122 105
123 75
124 36
125 18
126 68
127 108
128 54
129 82
130 60
131 30
132 39
133 39
134 198
135 145
136 85
137 78
138 77
139 59
140 77
141 68
142 46
143 100
144 40
145 77
146 37
147 51
148 90
149 90
150 162
151 148
```
