## Supplementary material for "Differential contagiousness of respiratory disease across the United States": Data S1: diffMatrix.txt

```
   6.4140968025019177e+01   1.0169841406244394e-01   1.0701912418521109e+00   2.0886393008849308e-01   5.8617333362385371e-01   1.2197552395784488e-01
   1.0169841406244394e-01   1.2365259903992384e-03   1.2520151035561591e-03   4.6110557736485364e-04  -8.9535033851171752e-04   6.2925234260344777e-05
   1.0701912418521109e+00   1.2520151035561591e-03   7.5367435720787457e+00  -5.3552296373597921e-03   5.4059951708236652e-02   7.9382410316006360e-02
   2.0886393008849308e-01   4.6110557736485364e-04  -5.3552296373597921e-03   2.0027040170401598e-03  -1.1312316840668044e-03   1.6830652726415851e-04
   5.8617333362385371e-01  -8.9535033851171752e-04   5.4059951708236652e-02  -1.1312316840668044e-03   6.3584862089052549e-02   1.7811564934644285e-03
   1.2197552395784488e-01   6.2925234260344777e-05   7.9382410316006360e-02   1.6830652726415851e-04   1.7811564934644285e-03   1.3258584743837995e-01
```
