## Supplementary material for "Differential contagiousness of respiratory disease across the United States": Data S1: MLE_params.txt

```
   2.7001607602221984e+00   2.3252511889658189e-01   6.8837556485611913e+00   2.0127218054435261e-01   2.1576661222816237e-01   1.9148225417738969e+00
```
