## Supplementary material for "Differential contagiousness of respiratory disease across the United States": Data S1: Elkhart-Goshen, IN.exp

```
# time CumNum_detected_cases_Cum
94 27
95 7
96 2
97 22
98 12
99 6
100 9
101 2
102 16
103 10
104 21
105 19
106 26
107 23
108 26
109 48
110 10
111 31
112 24
113 40
114 20
115 29
116 30
117 19
118 48
119 44
120 67
121 59
122 35
123 53
124 17
125 50
126 13
127 31
128 62
129 99
130 60
131 0
132 74
133 54
134 60
135 95
136 52
137 80
138 24
139 59
140 32
141 44
142 53
143 120
144 51
145 87
146 82
147 35
148 124
149 78
150 61
151 65
```
