## Supplementary material for "Differential contagiousness of respiratory disease across the United States": Data S1: diffMatrix.txt

```
   1.7874108212280408e+01   1.3263606085175676e-02  -4.1707717098404894e-02   4.2463176451880462e-02   1.1944522782647995e-01  -1.2297303985262530e-01
   1.3263606085175676e-02   1.0186163477896029e-03   5.6110397769140932e-05   5.8213339030018679e-05  -3.5574214189753819e-04  -1.1531736464130533e-04
  -4.1707717098404894e-02   5.6110397769140932e-05   7.2452071505588282e+00  -2.9869841840078799e-03   6.8946836591988938e-03   5.4522113297618802e-02
   4.2463176451880462e-02   5.8213339030018679e-05  -2.9869841840078799e-03   1.2707755317027413e-03  -7.1776658134340440e-04  -3.0324238001715827e-04
   1.1944522782647995e-01  -3.5574214189753819e-04   6.8946836591988938e-03  -7.1776658134340440e-04   2.8840536983222091e-02   4.4182635049210337e-04
  -1.2297303985262530e-01  -1.1531736464130533e-04   5.4522113297618802e-02  -3.0324238001715827e-04   4.4182635049210337e-04   4.9841058994232612e-01
```
