## Supplementary material for "Differential contagiousness of respiratory disease across the United States": Data S1: MLE_params.txt

```
   1.4030862305303643e-01   1.9344850856640031e-01   8.8031640615246936e+00   8.1869436921589461e-02   9.9805322990689260e-01   3.7678462861609581e+00
```
