## Supplementary material for "Differential contagiousness of respiratory disease across the United States": Data S1: Evansville, IN-KY.exp

```
# time CumNum_detected_cases_Cum
89 3
90 20
91 9
92 22
93 1
94 15
95 20
96 2
97 14
98 9
99 15
100 7
101 11
102 6
103 13
104 11
105 16
106 16
107 9
108 13
109 7
110 4
111 17
112 6
113 11
114 18
115 6
116 8
117 14
118 6
119 6
120 12
121 5
122 16
123 4
124 7
125 0
126 10
127 10
128 10
129 3
130 10
131 10
132 3
133 9
134 1
135 4
136 8
137 2
138 2
139 8
140 9
141 9
142 11
143 4
144 13
145 8
146 5
147 13
148 7
149 3
150 8
151 5
```
