## Supplementary material for "Differential contagiousness of respiratory disease across the United States": Data S1: diffMatrix.txt

```
   5.8107532347394182e+00   4.7766774920813991e-03   3.1839418152070326e-01   1.1886303657772984e-02   1.2691741596472237e-02  -3.9889458227159341e-01
   4.7766774920813991e-03   1.0081659974258876e-03   6.9539024523561442e-04   2.6497198774025489e-05  -1.9000579750225128e-04  -5.4543964382178949e-04
   3.1839418152070326e-01   6.9539024523561442e-04   5.5631559603075260e+00  -1.7959748273450480e-03  -2.4163921695420414e-02   3.9728577340902599e-02
   1.1886303657772984e-02   2.6497198774025489e-05  -1.7959748273450480e-03   1.1524265420998860e-03  -4.6477738697936575e-04  -1.9619327752985515e-03
   1.2691741596472237e-02  -1.9000579750225128e-04  -2.4163921695420414e-02  -4.6477738697936575e-04   1.4542772945624192e-02   6.0959946503276350e-03
  -3.9889458227159341e-01  -5.4543964382178949e-04   3.9728577340902599e-02  -1.9619327752985515e-03   6.0959946503276350e-03   7.9143864480124859e-01
```
