## Supplementary material for "Differential contagiousness of respiratory disease across the United States": Data S1: MLE_params.txt

```
   2.5725247953206853e-01   1.9734749436044774e-01   8.3336295396748437e+00   2.2197221932396932e-01   9.9432885996724241e-01   4.0876162154605264e+00
```
