## Supplementary material for "Differential contagiousness of respiratory disease across the United States": Data S1: Fargo, ND-MN.exp

```
# time CumNum_detected_cases_Cum
87 20
88 22
89 41
90 15
91 30
92 21
93 44
94 52
95 52
96 40
97 59
98 23
99 26
100 37
101 34
102 40
103 39
104 24
105 57
106 30
107 50
108 33
109 26
110 28
111 52
112 69
113 75
114 47
115 86
116 43
117 43
118 64
119 58
120 109
121 84
122 50
123 46
124 43
125 29
126 36
127 46
128 33
129 28
130 19
131 43
132 21
133 26
134 26
135 39
136 54
137 36
138 13
139 25
140 37
141 35
142 26
143 35
144 4
145 16
146 9
147 23
148 11
149 18
150 15
151 24
```
