## Supplementary material for "Differential contagiousness of respiratory disease across the United States": Data S1: diffMatrix.txt

```
   1.2373675029499619e+01   9.1726493447357033e-03   1.2736700032574707e-02  -5.0039686536479645e-02   1.6832471076822234e-01   1.3670052649563309e+00
   9.1726493447357033e-03   1.0182018106087562e-03   2.9619127228990664e-05  -1.8418671799139513e-04  -4.4287305523561381e-04   5.0230998908488229e-04
   1.2736700032574707e-02   2.9619127228990664e-05   1.1440768358004230e-03  -1.0671900630896231e-03  -6.7755338907898085e-04   4.9459733445556041e-04
  -5.0039686536479645e-02  -1.8418671799139513e-04  -1.0671900630896231e-03   1.1376242442000360e-02   5.8583431412700514e-03   1.2395509756277215e-03
   1.6832471076822234e-01  -4.4287305523561381e-04  -6.7755338907898085e-04   5.8583431412700514e-03   3.4669781212785696e-02   4.0140852362303490e-02
   1.3670052649563309e+00   5.0230998908488229e-04   4.9459733445556041e-04   1.2395509756277215e-03   4.0140852362303490e-02   1.9437988221864009e+00
```
