## Supplementary material for "Differential contagiousness of respiratory disease across the United States": Data S1: MLE_params.txt

```
   1.5177099374107466e+00   2.0453888714597671e-01   2.2734625706131047e-02   6.2289661894598880e-01   8.5901810275796320e-01   8.7503491968153515e+00
```
