## Supplementary material for "Differential contagiousness of respiratory disease across the United States": Data S1: Farmington, NM.exp

```
# time CumNum_detected_cases_Cum
85 29
86 14
87 17
88 15
89 18
90 21
91 25
92 51
93 30
94 15
95 7
96 21
97 45
98 68
99 45
100 16
101 73
102 26
103 45
104 25
105 38
106 77
107 68
108 26
109 19
110 73
111 42
112 54
113 34
114 37
115 42
116 28
117 32
118 32
119 24
120 19
121 39
122 43
123 25
124 23
125 24
126 37
127 20
128 30
129 23
130 18
131 38
132 42
133 8
134 21
135 51
136 30
137 43
138 24
139 9
140 35
141 9
142 38
143 2
144 15
145 25
146 6
147 11
148 8
149 17
150 8
151 10
```
