## Supplementary material for "Differential contagiousness of respiratory disease across the United States": Data S1: diffMatrix.txt

```
   1.6581959596346564e+01   1.3448356853350789e-02   1.4582024208144331e-02   5.9482291721863522e-03   1.7922771225641468e-01  -4.3036549997593182e-01
   1.3448356853350789e-02   1.0533486976358774e-03   1.9577197559032607e-04  -3.3387122555285516e-04  -1.2540632942515588e-03  -1.2916684054058453e-03
   1.4582024208144331e-02   1.9577197559032607e-04   2.4877292249254027e-03  -2.7454268913219872e-03  -4.6994835170779984e-03  -6.1844431413666115e-03
   5.9482291721863522e-03  -3.3387122555285516e-04  -2.7454268913219872e-03   8.5512257534527715e-03   9.3559766244036783e-03   9.8608356821606197e-03
   1.7922771225641468e-01  -1.2540632942515588e-03  -4.6994835170779984e-03   9.3559766244036783e-03   5.6614503372108119e-02   2.6402783950221324e-02
  -4.3036549997593182e-01  -1.2916684054058453e-03  -6.1844431413666115e-03   9.8608356821606197e-03   2.6402783950221324e-02   5.4159539021453262e-01
```
