## Supplementary material for "Differential contagiousness of respiratory disease across the United States": Data S1: MLE_params.txt

```
   8.5529514441180876e-01   2.0323248775729225e-01   3.2219733680177172e-02   4.9037251997620951e-01   9.6034848078580437e-01   4.4503240643641471e+00
```
