## Supplementary material for "Differential contagiousness of respiratory disease across the United States": Data S1: Fayetteville, NC.exp

```
# time CumNum_detected_cases_Cum
91 11
92 18
93 35
94 71
95 20
96 22
97 39
98 16
99 27
100 29
101 43
102 2
103 11
104 21
105 34
106 35
107 18
108 13
109 6
110 17
111 17
112 35
113 28
114 30
115 39
116 12
117 7
118 42
119 14
120 28
121 20
122 41
123 27
124 18
125 7
126 25
127 33
128 50
129 33
130 11
131 12
132 22
133 29
134 19
135 23
136 45
137 17
138 10
139 30
140 25
141 31
142 50
143 31
144 32
145 11
146 18
147 41
148 30
149 46
150 56
151 36
```
