## Supplementary material for "Differential contagiousness of respiratory disease across the United States": Data S1: diffMatrix.txt

```
   9.0225141138268370e+00   7.8008235265870675e-03  -4.1764076917101850e-01   2.2347518026874163e-02   2.5300434369255206e-02  -3.7721146165911670e-02
   7.8008235265870675e-03   1.0129321427659954e-03  -3.0553146874289855e-04   4.1132897128509181e-05  -2.9125568177699649e-04  -3.9582735397332934e-04
  -4.1764076917101850e-01  -3.0553146874289855e-04   7.1233404427167946e+00  -7.5990400447040838e-03   8.5776361362503387e-03  -8.2815317456695042e-02
   2.2347518026874163e-02   4.1132897128509181e-05  -7.5990400447040838e-03   1.2066214808944666e-03  -7.7845298850201983e-04  -9.9689716570103564e-04
   2.5300434369255206e-02  -2.9125568177699649e-04   8.5776361362503387e-03  -7.7845298850201983e-04   2.0849655253799358e-02   2.1171173550773317e-02
  -3.7721146165911670e-02  -3.9582735397332934e-04  -8.2815317456695042e-02  -9.9689716570103564e-04   2.1171173550773317e-02   3.9147376756075020e-01
```
