## Supplementary material for "Differential contagiousness of respiratory disease across the United States": Data S1: MLE_params.txt

```
   5.2415846243405040e-01   1.9867107575165288e-01   5.9047388881620719e+00   1.6434419312842496e-01   9.9415464313628799e-01   3.8667660191606692e+00
```
