## Supplementary material for "Differential contagiousness of respiratory disease across the United States": Data S1: Fayetteville-Springdale-Rogers, AR.exp

```
# time CumNum_detected_cases_Cum
102 -3
103 3
104 2
105 4
106 10
107 6
108 0
109 12
110 0
111 5
112 7
113 17
114 8
115 15
116 7
117 3
118 12
119 11
120 53
121 56
122 45
123 73
124 32
125 46
126 47
127 115
128 105
129 90
130 129
131 82
132 133
133 57
134 227
135 84
136 153
137 180
138 136
139 170
140 98
141 245
142 335
143 169
144 142
145 203
146 89
147 207
148 106
149 274
150 167
151 186
```
