## Supplementary material for "Differential contagiousness of respiratory disease across the United States": Data S1: diffMatrix.txt

```
   5.3959423368330066e+00   3.0145491319488525e-03  -4.8411123928392419e-01   6.8107031469134332e-03   1.9800789345189512e-02  -4.1455051602524474e-02
   3.0145491319488525e-03   1.0048569396603339e-03  -1.9529359480984063e-04   2.2145191988627425e-05  -1.0220354914538147e-04  -1.0192558086076981e-04
  -4.8411123928392419e-01  -1.9529359480984063e-04   7.9042656158232001e+00  -2.4662237001856356e-03   8.8492733742298959e-04   1.5733968704910929e-02
   6.8107031469134332e-03   2.2145191988627425e-05  -2.4662237001856356e-03   1.2686470728683562e-03  -2.6851835183447402e-04  -7.2265738206258657e-04
   1.9800789345189512e-02  -1.0220354914538147e-04   8.8492733742298959e-04  -2.6851835183447402e-04   1.0732152362600183e-02   2.1733733902717062e-03
  -4.1455051602524474e-02  -1.0192558086076981e-04   1.5733968704910929e-02  -7.2265738206258657e-04   2.1733733902717062e-03   4.1072423758194636e-02
```
