## Supplementary material for "Differential contagiousness of respiratory disease across the United States": Data S1: MLE_params.txt

```
   2.4617528242269315e-01   1.8878146584189567e-01   6.3501573416035235e+00   9.6130261479821649e-04   9.8979185925231650e-01   1.0581094212332398e+00
```
