## Supplementary material for "Differential contagiousness of respiratory disease across the United States": Data S1: Flagstaff, AZ.exp

```
# time CumNum_detected_cases_Cum
79 4
80 24
81 5
82 10
83 17
84 -4
85 33
86 5
87 10
88 19
89 4
90 5
91 11
92 19
93 19
94 11
95 18
96 5
97 14
98 14
99 33
100 12
101 14
102 15
103 13
104 21
105 27
106 30
107 41
108 20
109 20
110 14
111 7
112 52
113 23
114 28
115 16
116 27
117 35
118 42
119 18
120 11
121 7
122 21
123 19
124 9
125 13
126 25
127 12
128 26
129 19
130 28
131 4
132 18
133 13
134 35
135 27
136 19
137 15
138 8
139 -1
140 21
141 18
142 17
143 15
144 8
145 5
146 20
147 17
148 29
149 31
150 20
151 46
```
