## Supplementary material for "Differential contagiousness of respiratory disease across the United States": Data S1: diffMatrix.txt

```
   7.6027155167492229e+00   8.8651052519366121e-03  -7.9115559710979083e-02   2.1979678408518707e-02   1.2523541950638565e-02  -1.3414441160403192e-02
   8.8651052519366121e-03   1.0210965521392297e-03   4.6059718521624158e-04   5.0101635047758493e-05  -4.5540309881069818e-04  -2.7378547667951121e-04
  -7.9115559710979083e-02   4.6059718521624158e-04   6.5744467982091130e+00  -3.4080009504928338e-03  -1.7013905495224014e-02   7.0740954737444836e-02
   2.1979678408518707e-02   5.0101635047758493e-05  -3.4080009504928338e-03   1.1693485698233085e-03  -7.5635462934058267e-04  -8.6093965854645447e-04
   1.2523541950638565e-02  -4.5540309881069818e-04  -1.7013905495224014e-02  -7.5635462934058267e-04   2.6029250737658174e-02   9.5696792695629685e-03
  -1.3414441160403192e-02  -2.7378547667951121e-04   7.0740954737444836e-02  -8.6093965854645447e-04   9.5696792695629685e-03   4.0907210615672301e-01
```
