## Supplementary material for "Differential contagiousness of respiratory disease across the United States": Data S1: MLE_params.txt

```
   2.4882917205665006e-01   2.0629666759629239e-01   7.5130676466981168e+00   1.8722225514213822e-01   9.8095051013011358e-01   3.5910136182473762e+00
```
