## Supplementary material for "Differential contagiousness of respiratory disease across the United States": Data S1: Flint, MI.exp

```
# time CumNum_detected_cases_Cum
71 100
72 73
73 42
74 40
75 64
76 70
77 75
78 42
79 73
80 91
81 36
82 33
83 42
84 54
85 63
86 50
87 31
88 12
89 16
90 42
91 64
92 25
93 47
94 18
95 15
96 16
97 50
98 31
99 17
100 19
101 20
102 14
103 13
104 21
105 42
106 21
107 8
108 11
109 8
110 7
111 17
112 2
113 29
114 22
115 10
116 21
117 3
118 22
119 24
120 11
121 3
122 7
123 12
124 13
125 3
126 7
127 12
128 15
129 6
130 9
131 2
132 6
133 28
134 -3
135 465
136 14
137 19
138 2
139 6
140 6
141 6
142 2
143 7
144 1
145 9
146 6
147 7
148 9
149 14
150 6
151 6
```
