## Supplementary material for "Differential contagiousness of respiratory disease across the United States": Data S1: diffMatrix.txt

```
   7.9313054445071032e+01   2.2481473329983404e-01   2.0901859689100024e+00   3.3373184255006483e-01   4.8971371577288786e-01  -6.1430281527732212e-03
   2.2481473329983404e-01   1.7753450507111525e-03   7.4242810340677838e-03   1.0959120993754919e-03  -7.4679073446818039e-04  -1.5436555390356259e-04
   2.0901859689100024e+00   7.4242810340677838e-03   6.5975906623803349e+00   4.6927792192025045e-03  -5.1235089448684575e-03   1.3222854689208301e-02
   3.3373184255006483e-01   1.0959120993754919e-03   4.6927792192025045e-03   2.6613666860006591e-03  -1.4165440660098046e-04  -1.7292870096431777e-04
   4.8971371577288786e-01  -7.4679073446818039e-04  -5.1235089448684575e-03  -1.4165440660098046e-04   5.8850962638835887e-02   2.8420352517214450e-03
  -6.1430281527732212e-03  -1.5436555390356259e-04   1.3222854689208301e-02  -1.7292870096431777e-04   2.8420352517214450e-03   3.1537104468843953e-02
```
