## Supplementary material for "Differential contagiousness of respiratory disease across the United States": Data S1: MLE_params.txt

```
   2.0396832016457029e+01   2.6691346786127207e-01   8.2300909486376543e+00   3.3630933403407698e-01   9.9118376226804950e-01   1.2033703417486310e+00
```
