## Supplementary material for "Differential contagiousness of respiratory disease across the United States": Data S1: Florence, SC.exp

```
# time CumNum_detected_cases_Cum
89 8
90 23
91 16
92 26
93 37
94 21
95 24
96 6
97 8
98 19
99 28
100 25
101 9
102 12
103 16
104 10
105 7
106 18
107 43
108 15
109 13
110 25
111 11
112 12
113 22
114 31
115 32
116 11
117 20
118 12
119 8
120 21
121 13
122 16
123 17
124 0
125 10
126 13
127 12
128 29
129 14
130 23
131 24
132 12
133 9
134 9
135 19
136 14
137 8
138 9
139 6
140 4
141 29
142 20
143 27
144 24
145 15
146 11
147 28
148 19
149 12
150 25
151 23
```
