## Supplementary material for "Differential contagiousness of respiratory disease across the United States": Data S1: diffMatrix.txt

```
   2.3061386327815157e+01   1.9261199620890422e-02   1.6526759255206522e+00   4.9531064275718392e-02   2.3248719078014013e-01  -2.6607973369004695e-01
   1.9261199620890422e-02   1.0278343675644110e-03   2.6095763751127661e-03   6.9129065519357512e-05  -3.5809386313097796e-04  -2.8621577176850353e-04
   1.6526759255206522e+00   2.6095763751127661e-03   6.7459562226936400e+00   9.0532452875004407e-04  -3.4992833823976423e-02   1.0806126442788302e-01
   4.9531064275718392e-02   6.9129065519357512e-05   9.0532452875004407e-04   1.2334527182856119e-03  -5.8398921588832613e-04  -9.2058536428738121e-04
   2.3248719078014013e-01  -3.5809386313097796e-04  -3.4992833823976423e-02  -5.8398921588832613e-04   3.3782739775242578e-02  -1.0170191266090384e-04
  -2.6607973369004695e-01  -2.8621577176850353e-04   1.0806126442788302e-01  -9.2058536428738121e-04  -1.0170191266090384e-04   9.9298588615463268e-01
```
