## Supplementary material for "Differential contagiousness of respiratory disease across the United States": Data S1: MLE_params.txt

```
   2.2261792256759625e+00   2.0016668750799205e-01   8.2924548849063946e+00   1.8672290427816948e-01   9.7797228912937051e-01   4.7644150855529492e+00
```
