## Supplementary material for "Differential contagiousness of respiratory disease across the United States": Data S1: Florence-Muscle Shoals, AL.exp

```
# time CumNum_detected_cases_Cum
116 4
117 4
118 6
119 13
120 4
121 8
122 12
123 13
124 13
125 19
126 10
127 8
128 7
129 18
130 9
131 8
132 2
133 2
134 7
135 10
136 16
137 6
138 7
139 9
140 9
141 23
142 19
143 22
144 8
145 27
146 15
147 12
148 23
149 14
150 10
151 5
```
