## Supplementary material for "Differential contagiousness of respiratory disease across the United States": Data S1: diffMatrix.txt

```
   1.9164055847115392e+01   7.8474924226107304e-03  -3.3424283356516099e-01   3.9263615262494014e-02   1.4178987621616829e-01  -3.8499011240711534e-01
   7.8474924226107304e-03   1.0087435592372326e-03   1.2512350664759122e-04   4.5338695695002215e-05  -2.8847478582210855e-04  -5.6579561958788687e-04
  -3.3424283356516099e-01   1.2512350664759122e-04   7.2786564707810353e+00  -4.2129155194804207e-03  -9.3671542744074698e-03   4.0164479801823055e-02
   3.9263615262494014e-02   4.5338695695002215e-05  -4.2129155194804207e-03   1.5083397608094890e-03  -1.0460388939499362e-03  -3.1547115802344323e-03
   1.4178987621616829e-01  -2.8847478582210855e-04  -9.3671542744074698e-03  -1.0460388939499362e-03   2.7941490886687254e-02   2.2308554378444888e-02
  -3.8499011240711534e-01  -5.6579561958788687e-04   4.0164479801823055e-02  -3.1547115802344323e-03   2.2308554378444888e-02   1.6774552434528414e+00
```
