## Supplementary material for "Differential contagiousness of respiratory disease across the United States": Data S1: MLE_params.txt

```
   3.4484326403209431e-01   1.7976260259895796e-01   5.9694472749822065e+00   1.0963703732326953e-01   9.9438671775540655e-01   4.1340618128477598e+00
```
