## Supplementary material for "Differential contagiousness of respiratory disease across the United States": Data S1: Fort Collins, CO.exp

```
# time CumNum_detected_cases_Cum
85 15
86 7
87 7
88 8
89 6
90 5
91 16
92 8
93 17
94 12
95 9
96 9
97 13
98 14
99 15
100 14
101 7
102 11
103 -2
104 16
105 6
106 8
107 14
108 7
109 4
110 4
111 3
112 1
113 7
114 9
115 13
116 4
117 6
118 13
119 4
120 5
121 3
122 10
123 7
124 3
125 4
126 8
127 15
128 3
129 6
130 7
131 6
132 0
133 17
134 4
135 3
136 3
137 3
138 9
139 4
140 4
141 -1
142 2
143 4
144 6
145 5
146 7
147 -1
148 3
149 7
150 5
151 7
```
