## Supplementary material for "Differential contagiousness of respiratory disease across the United States": Data S1: diffMatrix.txt

```
   1.4802942918648399e+00   1.3609394623358623e-03   1.7592176622671093e-02   4.0013089301332450e-03   4.6201335281066897e-03  -8.1216004798433050e-02
   1.3609394623358623e-03   1.0047613790961562e-03   1.5319342876503800e-04   2.0526796073395527e-05  -1.1760762746184164e-04  -3.2759685391005382e-04
   1.7592176622671093e-02   1.5319342876503800e-04   6.4033687105865909e+00  -3.3705907440655584e-03   5.9924992654827019e-03   7.6174506172006856e-02
   4.0013089301332450e-03   2.0526796073395527e-05  -3.3705907440655584e-03   1.1549208179446188e-03  -3.1675903452615581e-04  -1.4811485155799700e-03
   4.6201335281066897e-03  -1.1760762746184164e-04   5.9924992654827019e-03  -3.1675903452615581e-04   9.1480689097404849e-03   6.6381484597000471e-03
  -8.1216004798433050e-02  -3.2759685391005382e-04   7.6174506172006856e-02  -1.4811485155799700e-03   6.6381484597000471e-03   4.2540712023708727e-01
```
