## Supplementary material for "Differential contagiousness of respiratory disease across the United States": Data S1: MLE_params.txt

```
   8.9124143971513359e-02   2.0025480753217439e-01   8.4367722150855542e+00   2.3933786365370235e-01   9.9573070472824166e-01   2.9587891560500283e+00
```
