## Supplementary material for "Differential contagiousness of respiratory disease across the United States": Data S1: Fort Wayne, IN.exp

```
# time CumNum_detected_cases_Cum
86 46
87 24
88 9
89 25
90 12
91 7
92 44
93 13
94 27
95 12
96 45
97 18
98 25
99 36
100 29
101 13
102 19
103 45
104 32
105 23
106 25
107 38
108 19
109 16
110 18
111 36
112 10
113 25
114 58
115 30
116 11
117 37
118 19
119 54
120 34
121 55
122 25
123 27
124 42
125 33
126 45
127 63
128 33
129 151
130 19
131 45
132 49
133 33
134 12
135 57
136 44
137 34
138 14
139 64
140 61
141 79
142 36
143 42
144 28
145 31
146 38
147 17
148 47
149 11
150 43
151 46
```
