## Supplementary material for "Differential contagiousness of respiratory disease across the United States": Data S1: diffMatrix.txt

```
   2.0263962509956631e+01   2.0847566357567897e-02   6.0720558868525598e-01   5.0856563967042384e-02   8.0964415530449377e-02  -1.2349270713441361e-01
   2.0847566357567897e-02   1.0373997470206760e-03   1.3625465653013965e-03   8.9219360609356450e-05  -6.0348304085429806e-04  -5.0905955646715659e-05
   6.0720558868525598e-01   1.3625465653013965e-03   7.1159843738388382e+00  -3.7298194446325119e-03  -1.7195429732690507e-02   1.0487475299092275e-01
   5.0856563967042384e-02   8.9219360609356450e-05  -3.7298194446325119e-03   1.2956109041277024e-03  -1.1332737584744165e-03  -3.4389232150910785e-04
   8.0964415530449377e-02  -6.0348304085429806e-04  -1.7195429732690507e-02  -1.1332737584744165e-03   3.5982093688199331e-02  -6.6188762895407500e-03
  -1.2349270713441361e-01  -5.0905955646715659e-05   1.0487475299092275e-01  -3.4389232150910785e-04  -6.6188762895407500e-03   3.6749507320256525e-01
```
