## Supplementary material for "Differential contagiousness of respiratory disease across the United States": Data S1: MLE_params.txt

```
   6.0892261345332677e-01   2.0349135500310853e-01   7.5906925957888509e+00   1.6132660421971354e-01   9.8806621785878990e-01   3.8702711490083179e+00
```
