## Supplementary material for "Differential contagiousness of respiratory disease across the United States": Data S1: Fresno, CA.exp

```
# time CumNum_detected_cases_Cum
81 0
82 21
83 0
84 43
85 30
86 16
87 4
88 0
89 36
90 20
91 13
92 35
93 24
94 15
95 0
96 40
97 23
98 17
99 26
100 51
101 18
102 0
103 39
104 52
105 53
106 36
107 28
108 44
109 0
110 60
111 39
112 30
113 60
114 82
115 36
116 0
117 71
118 24
119 51
120 34
121 45
122 31
123 34
124 0
125 53
126 96
127 27
128 56
129 29
130 1
131 138
132 32
133 30
134 70
135 66
136 42
137 0
138 94
139 70
140 32
141 77
142 83
143 69
144 0
145 159
146 82
147 112
148 158
149 129
150 58
151 0
```
