## Supplementary material for "Differential contagiousness of respiratory disease across the United States": Data S1: diffMatrix.txt

```
   3.6539292740061654e+01   4.9417004469169239e-02   6.7026818176905423e-01   1.1763272333964171e-01   1.6511520333603086e-01  -1.3539363102625246e-01
   4.9417004469169239e-02   1.1043799719709592e-03   1.4672062077552021e-03   2.5992024916231764e-04  -8.8885387842221463e-04  -3.0953712138478810e-04
   6.7026818176905423e-01   1.4672062077552021e-03   7.4206015586129475e+00  -4.0827173272475386e-03   1.5736969163397641e-03   5.4357533787644250e-03
   1.1763272333964171e-01   2.5992024916231764e-04  -4.0827173272475386e-03   1.8390307640843973e-03  -1.9304150991926185e-03  -6.6125224193109449e-04
   1.6511520333603086e-01  -8.8885387842221463e-04   1.5736969163397641e-03  -1.9304150991926185e-03   4.5452761638947334e-02   3.8648825170689307e-03
  -1.3539363102625246e-01  -3.0953712138478810e-04   5.4357533787644250e-03  -6.6125224193109449e-04   3.8648825170689307e-03   3.1095705916986422e-02
```
