## Supplementary material for "Differential contagiousness of respiratory disease across the United States": Data S1: MLE_params.txt

```
   8.6114393205190640e-02   2.0483054877101814e-01   5.5263410393497736e+00   1.4125415783526504e-01   9.8862662731283846e-01   1.0027896674445445e+00
```
