## Supplementary material for "Differential contagiousness of respiratory disease across the United States": Data S1: Gadsden, AL.exp

```
# time CumNum_detected_cases_Cum
116 2
117 2
118 9
119 8
120 3
121 -1
122 3
123 8
124 2
125 2
126 0
127 4
128 3
129 1
130 9
131 7
132 1
133 1
134 1
135 2
136 5
137 3
138 3
139 1
140 3
141 7
142 12
143 3
144 22
145 7
146 9
147 5
148 14
149 15
150 16
151 11
```
