## Supplementary material for "Differential contagiousness of respiratory disease across the United States": Data S1: diffMatrix.txt

```
   4.5970015305547705e+00   2.4568593903231645e-03   4.2376879128419587e-02   1.1220417463809073e-02  -5.0358326924871332e-03  -3.7186623197552428e-02
   2.4568593903231645e-03   1.0043439667213323e-03   3.4581685084837716e-05   4.1773285924747320e-05  -8.0509127068461586e-05  -8.3145520350455749e-05
   4.2376879128419587e-02   3.4581685084837716e-05   6.9454440414680576e+00  -9.3737770917803106e-03  -1.9779975881779426e-03  -6.5721494248750637e-04
   1.1220417463809073e-02   4.1773285924747320e-05  -9.3737770917803106e-03   2.0624123893249195e-03  -3.9229765164789369e-04  -9.9917231097100328e-04
  -5.0358326924871332e-03  -8.0509127068461586e-05  -1.9779975881779426e-03  -3.9229765164789369e-04   7.6621078302328985e-03   8.8771801529160556e-04
  -3.7186623197552428e-02  -8.3145520350455749e-05  -6.5721494248750637e-04  -9.9917231097100328e-04   8.8771801529160556e-04   3.4467473474042644e-02
```
