## Supplementary material for "Differential contagiousness of respiratory disease across the United States": Data S1: MLE_params.txt

```
   4.7711042310291080e-02   1.8118580356487707e-01   9.5288158897044877e+00   1.8234702994886973e-01   9.9000947965171071e-01   1.0063399146245331e+00
```
