## Supplementary material for "Differential contagiousness of respiratory disease across the United States": Data S1: Gainesville, FL.exp

```
# time CumNum_detected_cases_Cum
84 3
85 2
86 1
87 6
88 6
89 8
90 6
91 4
92 4
93 13
94 1
95 6
96 3
97 6
98 7
99 7
100 6
101 2
102 12
103 4
104 0
105 6
106 5
107 6
108 2
109 4
110 8
111 6
112 3
113 4
114 2
115 -1
116 4
117 5
118 3
119 7
120 2
121 10
122 1
123 7
124 7
125 6
126 0
127 2
128 7
129 2
130 1
131 7
132 1
133 1
134 9
135 24
136 7
137 6
138 12
139 22
140 8
141 37
142 68
143 31
144 10
145 11
146 86
147 20
148 22
149 39
150 40
151 45
```
