## Supplementary material for "Differential contagiousness of respiratory disease across the United States": Data S1: diffMatrix.txt

```
   6.3029589176453769e+00   1.9608428507445506e+00   6.0973619310871925e-03  -1.4860983352928950e-01  -2.6681128053526547e-04   9.2195626653556906e-01   4.1858987455343222e-03   3.4461194046271147e-02  -1.8985953506248432e-02
   1.9608428507445506e+00   3.7931378333686069e+01  -4.8509665523664654e-04   1.2049826425698369e-01  -4.5068403103704680e-01   5.9661200403670671e+00  -1.1192131470850902e-01  -3.2522550168494323e-03   1.7229038007653372e-01
   6.0973619310871925e-03  -4.8509665523664654e-04   1.0137245805915606e-03  -1.5061731441240564e-04   7.9945751659810303e-05   1.1040674425451898e-03   2.0543472447497681e-05  -2.1766024718325601e-04  -1.1446091146457855e-04
  -1.4860983352928950e-01   1.2049826425698369e-01  -1.5061731441240564e-04   5.8732293147842425e+00  -7.1626392923642051e-03   8.4866330814932417e-02  -1.9637354027469251e-03   7.3779859261022540e-03   3.1623256933859249e-02
  -2.6681128053526547e-04  -4.5068403103704680e-01   7.9945751659810303e-05  -7.1626392923642051e-03   7.6931215626893082e-03  -5.5859310871242199e-02   1.2817272460636862e-03  -5.8885182245974684e-04  -3.6528172460606962e-03
   9.2195626653556906e-01   5.9661200403670671e+00   1.1040674425451898e-03   8.4866330814932417e-02  -5.5859310871242199e-02   8.5418684138287819e+00  -1.0599371993860305e-02  -1.3727940044188347e-02  -4.9457837085006798e-02
   4.1858987455343222e-03  -1.1192131470850902e-01   2.0543472447497681e-05  -1.9637354027469251e-03   1.2817272460636862e-03  -1.0599371993860305e-02   1.6378145137343268e-03  -2.7466186298695175e-04  -1.5398935779369950e-03
   3.4461194046271147e-02  -3.2522550168494323e-03  -2.1766024718325601e-04   7.3779859261022540e-03  -5.8885182245974684e-04  -1.3727940044188347e-02  -2.7466186298695175e-04   1.5860061649563467e-02   6.6820162753549709e-04
  -1.8985953506248432e-02   1.7229038007653372e-01  -1.1446091146457855e-04   3.1623256933859249e-02  -3.6528172460606962e-03  -4.9457837085006798e-02  -1.5398935779369950e-03   6.6820162753549709e-04   1.1266104639852653e-01
```
