## Supplementary material for "Differential contagiousness of respiratory disease across the United States": Data S1: MLE_params.txt

```
   6.3916139016105711e-01   2.5612545981983548e+01   2.0175286175774212e-01   8.0297132882855831e+00   3.4446620043255394e-01   2.5317881720384561e-01   1.6619492425472570e-03   9.7713609480652208e-01   2.1133805856924863e+00
```
