## Supplementary material for "Differential contagiousness of respiratory disease across the United States": Data S1: Gainesville, GA.exp

```
# time CumNum_detected_cases_Cum
77 18
78 14
79 26
80 3
81 6
82 37
83 44
84 39
85 124
86 79
87 2
88 18
89 77
90 54
91 151
92 56
93 59
94 10
95 1
96 65
97 87
98 76
99 85
100 136
101 212
102 6
103 76
104 70
105 68
106 42
107 41
108 5
109 10
110 27
111 21
112 52
113 13
114 15
115 6
116 4
117 14
118 27
119 39
120 18
121 21
122 36
123 17
124 5
125 51
126 44
127 28
128 15
129 2
130 0
131 40
132 1
133 31
134 27
135 30
136 19
137 1
138 26
139 22
140 22
141 13
142 28
143 13
144 7
145 8
146 32
147 35
148 52
149 27
150 21
151 13
```
