## Supplementary material for "Differential contagiousness of respiratory disease across the United States": Data S1: diffMatrix.txt

```
   8.3644286191313824e+01   2.8021965501405544e-01   6.5643508562400683e+00   3.1471981110731312e-01   8.3224451427166068e-01   1.4670314553766049e-02
   2.8021965501405544e-01   2.2490673480821378e-03   3.9956618466207773e-02   8.9506169071305365e-04  -4.4031956096150104e-04  -1.9287482436164410e-04
   6.5643508562400683e+00   3.9956618466207773e-02   7.8153869347598590e+00  -2.3436917355718592e-02  -8.4221100437338894e-02  -5.4963320114191916e-02
   3.1471981110731312e-01   8.9506169071305365e-04  -2.3436917355718592e-02   3.5050322134289598e-03   5.6545124113409626e-03   6.9999342730384529e-04
   8.3224451427166068e-01  -4.4031956096150104e-04  -8.4221100437338894e-02   5.6545124113409626e-03   6.9312883204581510e-02   4.8566415719521520e-04
   1.4670314553766049e-02  -1.9287482436164410e-04  -5.4963320114191916e-02   6.9999342730384529e-04   4.8566415719521520e-04   3.0966053256793281e-02
```
