## Supplementary material for "Differential contagiousness of respiratory disease across the United States": Data S1: MLE_params.txt

```
   2.6409317315336303e+01   2.6337969045272153e-01   1.4963368963686025e-01   4.2509154403534155e-01   7.8731307810770024e-01   1.2681050435494001e+00
```
