## Supplementary material for "Differential contagiousness of respiratory disease across the United States": Data S1: Glens Falls, NY.exp

```
# time CumNum_detected_cases_Cum
94 40
95 17
96 15
97 4
98 5
99 38
100 28
101 17
102 5
103 6
104 0
105 2
106 1
107 17
108 6
109 7
110 14
111 4
112 6
113 5
114 3
115 1
116 5
117 2
118 2
119 1
120 7
121 7
122 4
123 2
124 3
125 0
126 1
127 4
128 2
129 4
130 0
131 0
132 2
133 2
134 0
135 2
136 1
137 0
138 0
139 0
140 0
141 1
142 1
143 0
144 1
145 0
146 0
147 0
148 1
149 3
150 1
151 0
```
