## Supplementary material for "Differential contagiousness of respiratory disease across the United States": Data S1: diffMatrix.txt

```
   2.2288959702936637e+01   1.7753536669335022e-02   9.5623957430793671e-01   4.6162765096799716e-02   1.4905544127840015e-01  -7.4003296515035011e-02
   1.7753536669335022e-02   1.0298421535962082e-03   1.5739698009873669e-03   7.9348519144431613e-05  -5.5934345303491656e-04  -1.9400507833989129e-04
   9.5623957430793671e-01   1.5739698009873669e-03   6.8599937610786936e+00  -4.2693017387808140e-03  -1.6653675635094834e-02   1.1176083818454528e-02
   4.6162765096799716e-02   7.9348519144431613e-05  -4.2693017387808140e-03   1.4690195916868775e-03  -1.0383352773576638e-03  -1.2178624867971925e-04
   1.4905544127840015e-01  -5.5934345303491656e-04  -1.6653675635094834e-02  -1.0383352773576638e-03   3.7821051170887687e-02   5.9778298039554383e-03
  -7.4003296515035011e-02  -1.9400507833989129e-04   1.1176083818454528e-02  -1.2178624867971925e-04   5.9778298039554383e-03   2.5018656398771100e-01
```
