## Supplementary material for "Differential contagiousness of respiratory disease across the United States": Data S1: MLE_params.txt

```
   3.5103650942184428e-02   1.9537445595886782e-01   4.2978506346336598e+00   3.4630577861578382e-01   9.5919096613501231e-01   2.2940084224578738e+00
```
