## Supplementary material for "Differential contagiousness of respiratory disease across the United States": Data S1: Goldsboro, NC.exp

```
# time CumNum_detected_cases_Cum
87 77
88 147
89 109
90 9
91 4
92 11
93 7
94 15
95 12
96 5
97 6
98 4
99 10
100 3
101 16
102 3
103 8
104 3
105 -1
106 12
107 16
108 11
109 17
110 9
111 3
112 5
113 15
114 26
115 18
116 13
117 35
118 12
119 9
120 22
121 39
122 31
123 20
124 31
125 0
126 14
127 9
128 34
129 24
130 26
131 23
132 18
133 9
134 24
135 28
136 28
137 38
138 29
139 2
140 30
141 36
142 45
143 19
144 45
145 21
146 2
147 5
148 25
149 22
150 35
151 21
```
