## Supplementary material for "Differential contagiousness of respiratory disease across the United States": Data S1: diffMatrix.txt

```
   1.4210173979267202e+02  -2.1980807870876637e+17   2.8401920513811407e-01   1.6913736494409346e+00   5.2733346106205514e-01   5.9347953833571243e-01   1.7501969624379868e-01   5.0534598606860914e-01  -1.1942180517973657e-02
  -2.1980807870876637e+17   1.2705205506236948e+35  -3.1939326401012588e+14   4.4087500988369408e+16  -7.0329682975156325e+14   1.4241723063215472e+15  -5.7522417825500210e+15  -1.9471183763785110e+15  -1.4206316085026795e+15
   2.8401920513811407e-01  -3.1939326401012588e+14   1.6619091463124938e-03   3.8188806675837385e-03   1.1736742672498969e-03   1.3204681142822154e-03   3.0712004060047689e-04  -2.5691597276309531e-04  -2.0940216561930053e-04
   1.6913736494409346e+00   4.4087500988369408e+16   3.8188806675837385e-03   5.9841131783849049e+00   3.4493902657464007e-03   1.3785662231222706e-01  -6.6585445063009263e-03  -1.1471396876969540e-02   4.7479239568307838e-02
   5.2733346106205514e-01  -7.0329682975156325e+14   1.1736742672498969e-03   3.4493902657464007e-03   3.2530570551454010e-03   1.7273659213636000e-03   6.5338763345910501e-04   7.5066849759562336e-04  -2.9497640855689525e-04
   5.9347953833571243e-01   1.4241723063215472e+15   1.3204681142822154e-03   1.3785662231222706e-01   1.7273659213636000e-03   7.3841696361555096e+00   1.5322637110884805e-02  -2.1186760595132716e-02  -2.5709400485764044e-02
   1.7501969624379868e-01  -5.7522417825500210e+15   3.0712004060047689e-04  -6.6585445063009263e-03   6.5338763345910501e-04   1.5322637110884805e-02   7.6392904862643760e-02   3.2503966424508898e-03  -5.3854028998508283e-04
   5.0534598606860914e-01  -1.9471183763785110e+15  -2.5691597276309531e-04  -1.1471396876969540e-02   7.5066849759562336e-04  -2.1186760595132716e-02   3.2503966424508898e-03   4.7327461741113672e-02   1.4467836922253808e-03
  -1.1942180517973657e-02  -1.4206316085026795e+15  -2.0940216561930053e-04   4.7479239568307838e-02  -2.9497640855689525e-04  -2.5709400485764044e-02  -5.3854028998508283e-04   1.4467836922253808e-03   3.7150987311187600e-02
```
