## Supplementary material for "Differential contagiousness of respiratory disease across the United States": Data S1: MLE_params.txt

```
   3.8135742819465875e+01   8.1092271437888623e+00   3.3993080424996575e-01   8.1402135867077217e+00   9.7396139256953806e-01   4.1352202044602500e+00   2.5158429450096104e-01   6.7817586526821752e-02   1.9027250518942755e+00
```
