## Supplementary material for "Differential contagiousness of respiratory disease across the United States": Data S1: Grand Forks, ND-MN.exp

```
# time CumNum_detected_cases_Cum
96 37
97 5
98 18
99 7
100 9
101 7
102 7
103 3
104 1
105 2
106 4
107 9
108 5
109 5
110 3
111 7
112 4
113 8
114 3
115 8
116 2
117 1
118 0
119 3
120 1
121 0
122 3
123 1
124 3
125 1
126 1
127 1
128 4
129 3
130 0
131 3
132 -1
133 1
134 0
135 2
136 0
137 2
138 2
139 3
140 0
141 0
142 2
143 1
144 1
145 2
146 1
147 4
148 6
149 2
150 7
151 1
```
