## Supplementary material for "Differential contagiousness of respiratory disease across the United States": Data S1: diffMatrix.txt

```
   1.0886329458283508e+02   1.1706198090066562e-01   9.4860188461090555e-01   2.6522100712687918e-01   4.3465013480446402e-01  -2.2832572406500012e-01
   1.1706198090066562e-01   1.1874949133476702e-03   1.1988714138366746e-03   4.0083844951619660e-04  -1.1585738648424769e-03  -3.4535597791339874e-04
   9.4860188461090555e-01   1.1988714138366746e-03   6.0274701176822560e+00  -2.7085962577829341e-03   3.6952132431295787e-03  -9.1058596381417192e-03
   2.6522100712687918e-01   4.0083844951619660e-04  -2.7085962577829341e-03   2.1838232006655594e-03  -1.5837324801066866e-03  -4.4085120757121052e-04
   4.3465013480446402e-01  -1.1585738648424769e-03   3.6952132431295787e-03  -1.5837324801066866e-03   6.2106765987345082e-02   1.7962573057961236e-03
  -2.2832572406500012e-01  -3.4535597791339874e-04  -9.1058596381417192e-03  -4.4085120757121052e-04   1.7962573057961236e-03   3.7205759283408614e-02
```
