## Supplementary material for "Differential contagiousness of respiratory disease across the United States": Data S1: MLE_params.txt

```
   4.7374479727724346e+00   1.9342430453609877e-01   8.6112622598629294e+00   2.7737421278684860e-01   9.4042760521065660e-01   9.2371518633175975e-01
```
