## Supplementary material for "Differential contagiousness of respiratory disease across the United States": Data S1: Grand Island, NE.exp

```
# time CumNum_detected_cases_Cum
83 37
84 47
85 63
86 67
87 66
88 3
89 66
90 35
91 31
92 82
93 100
94 68
95 67
96 32
97 24
98 13
99 99
100 73
101 55
102 101
103 26
104 5
105 9
106 16
107 7
108 14
109 3
110 13
111 7
112 41
113 15
114 24
115 18
116 8
117 3
118 4
119 16
120 8
121 13
122 1
123 0
124 1
125 5
126 14
127 1
128 27
129 0
130 0
131 7
132 19
133 8
134 0
135 15
136 0
137 1
138 15
139 0
140 1
141 5
142 6
143 1
144 0
145 -1
146 0
147 10
148 1
149 1
150 0
151 0
```
