## Supplementary material for "Differential contagiousness of respiratory disease across the United States": Data S1: diffMatrix.txt

```
   9.2468575457879183e+01   3.0223398493829051e-01   1.7493539862793472e+00   5.2177140601198901e-01   1.0039387871971528e+00   1.2470760270910303e-01
   3.0223398493829051e-01   2.2887152426582830e-03   1.4458538242011369e-02   1.5496686220265333e-03   1.7210875754818626e-04   3.2963981490850716e-04
   1.7493539862793472e+00   1.4458538242011369e-02   8.0758581968368190e+00  -1.3378300531658602e-02  -5.7042645167573153e-02  -1.3825677358949764e-02
   5.2177140601198901e-01   1.5496686220265333e-03  -1.3378300531658602e-02   4.9849121874139960e-03   8.8455658409584918e-03   4.7601294222556894e-04
   1.0039387871971528e+00   1.7210875754818626e-04  -5.7042645167573153e-02   8.8455658409584918e-03   7.2778912658889860e-02  -2.0677496892757448e-03
   1.2470760270910303e-01   3.2963981490850716e-04  -1.3825677358949764e-02   4.7601294222556894e-04  -2.0677496892757448e-03   6.0791642008674950e-02
```
