## Supplementary material for "Differential contagiousness of respiratory disease across the United States": Data S1: MLE_params.txt

```
   3.1865330171156490e+01   2.6964843128990690e-01   2.4240009909382049e-01   4.8123166690158953e-01   7.6219605592738349e-01   1.3014944776084345e+00
```
