## Supplementary material for "Differential contagiousness of respiratory disease across the United States": Data S1: Grand Rapids-Kentwood, MI.exp

```
# time CumNum_detected_cases_Cum
74 20
75 13
76 20
77 27
78 33
79 21
80 24
81 20
82 28
83 15
84 38
85 41
86 52
87 42
88 54
89 62
90 90
91 152
92 77
93 102
94 34
95 114
96 84
97 235
98 112
99 115
100 143
101 117
102 105
103 75
104 78
105 125
106 79
107 85
108 102
109 84
110 85
111 96
112 50
113 223
114 98
115 81
116 73
117 74
118 86
119 150
120 132
121 118
122 102
123 75
124 39
125 41
126 36
127 117
128 71
129 53
130 85
131 124
132 32
133 54
134 51
135 313
136 45
137 24
138 14
139 25
140 43
141 40
142 150
143 8
144 39
145 6
146 6
147 25
148 43
149 42
150 28
151 15
```
