## Supplementary material for "Differential contagiousness of respiratory disease across the United States": Data S1: diffMatrix.txt

```
   7.1692169742669236e+00   4.3876935599575524e-03   6.5233281147339403e-03  -1.3323621492148227e-01   2.6405704319877676e-01   2.0398735600465306e-01
   4.3876935599575524e-03   1.0193666760727961e-03   1.9549947375368606e-05  -3.7105246517759905e-04  -4.4485703430531580e-04   2.4456710078398685e-04
   6.5233281147339403e-03   1.9549947375368606e-05   1.0401701582443694e-03  -8.0734371472327587e-04  -2.8065996080193481e-04   8.5544616508087220e-04
  -1.3323621492148227e-01  -3.7105246517759905e-04  -8.0734371472327587e-04   1.9928589692249182e-02   5.2381244578114088e-03  -2.4750876746279783e-02
   2.6405704319877676e-01  -4.4485703430531580e-04  -2.8065996080193481e-04   5.2381244578114088e-03   3.6067364129378859e-02   4.3839318786257049e-03
   2.0398735600465306e-01   2.4456710078398685e-04   8.5544616508087220e-04  -2.4750876746279783e-02   4.3839318786257049e-03   2.7527920657683341e-01
```
