## Supplementary material for "Differential contagiousness of respiratory disease across the United States": Data S1: MLE_params.txt

```
   1.6822386495310979e+00   2.1705577242071267e-01   1.1526271523985962e-02   9.5368362050611710e-01   9.5304933505639589e-01   3.3957118397070665e+00
```
