## Supplementary material for "Differential contagiousness of respiratory disease across the United States": Data S1: Greeley, CO.exp

```
# time CumNum_detected_cases_Cum
69 40
70 38
71 36
72 50
73 45
74 46
75 34
76 33
77 36
78 41
79 35
80 34
81 55
82 70
83 50
84 70
85 32
86 26
87 43
88 41
89 51
90 59
91 57
92 26
93 90
94 77
95 39
96 75
97 74
98 86
99 72
100 26
101 34
102 36
103 25
104 58
105 33
106 54
107 45
108 33
109 19
110 20
111 31
112 21
113 21
114 28
115 21
116 14
117 10
118 21
119 12
120 20
121 9
122 24
123 15
124 6
125 11
126 7
127 14
128 28
129 8
130 8
131 13
132 4
133 16
134 13
135 6
136 26
137 17
138 15
139 6
140 12
141 13
142 17
143 6
144 4
145 10
146 5
147 22
148 5
149 7
150 9
151 7
```
