## Supplementary material for "Differential contagiousness of respiratory disease across the United States": Data S1: diffMatrix.txt

```
   2.3368835948563159e+01   6.4109309778989862e-02   3.9204805156854428e-01   1.2911987465483474e-01   4.6191710111411287e-02  -1.5196975618440058e+00
   6.4109309778989862e-02   1.1948114042874165e-03   5.5282067178825918e-03   2.8653858820207345e-04   5.3019524298063632e-05  -4.0464396256038185e-03
   3.9204805156854428e-01   5.5282067178825918e-03   7.6485874968698200e+00  -2.3977016978555775e-02  -1.4991876749224560e-02  -6.8195326371365481e-02
   1.2911987465483474e-01   2.8653858820207345e-04  -2.3977016978555775e-02   2.1633879556479585e-03   5.8238754257549557e-04  -8.1380523002676456e-03
   4.6191710111411287e-02   5.3019524298063632e-05  -1.4991876749224560e-02   5.8238754257549557e-04   1.5076241418477468e-03  -4.8181159605224025e-03
  -1.5196975618440058e+00  -4.0464396256038185e-03  -6.8195326371365481e-02  -8.1380523002676456e-03  -4.8181159605224025e-03   1.9865387880659970e+00
```
