## Supplementary material for "Differential contagiousness of respiratory disease across the United States": Data S1: MLE_params.txt

```
   1.2373386799096631e-01   2.2669302980822234e-01   9.5467770312942526e-02   4.1656959768689583e-01   8.8559031788550779e-01   7.8787071005646920e+00
```
