## Supplementary material for "Differential contagiousness of respiratory disease across the United States": Data S1: Green Bay, WI.exp

```
# time CumNum_detected_cases_Cum
88 11
89 71
90 29
91 88
92 55
93 149
94 117
95 57
96 78
97 68
98 54
99 88
100 121
101 100
102 92
103 94
104 99
105 114
106 56
107 73
108 60
109 63
110 28
111 34
112 24
113 17
114 38
115 36
116 26
117 6
118 17
119 18
120 43
121 28
122 37
123 5
124 6
125 0
126 37
127 16
128 8
129 12
130 2
131 1
132 15
133 18
134 11
135 8
136 7
137 4
138 0
139 23
140 6
141 17
142 21
143 17
144 11
145 1
146 25
147 15
148 15
149 20
150 35
151 9
```
