## Supplementary material for "Differential contagiousness of respiratory disease across the United States": Data S1: diffMatrix.txt

```
   3.0153576819755170e+01   9.0088130254496523e-02   2.6450771121712329e+00   1.0527335423064320e-01   7.9298080426486328e-01  -5.9583670249143871e-02
   9.0088130254496523e-02   1.4713926568454018e-03   2.3419779510269644e-02   2.9049772237142377e-04  -3.0730817386572190e-04  -9.1459431756701025e-04
   2.6450771121712329e+00   2.3419779510269644e-02   8.3050524599456761e+00  -2.5083901853575622e-02  -7.4769428882306033e-02  -2.1331173578902815e-01
   1.0527335423064320e-01   2.9049772237142377e-04  -2.5083901853575622e-02   1.9350519209992690e-03   2.6567094104416856e-03   1.6640119449514222e-03
   7.9298080426486328e-01  -3.0730817386572190e-04  -7.4769428882306033e-02   2.6567094104416856e-03   6.8859994762440993e-02   6.4092632329869883e-03
  -5.9583670249143871e-02  -9.1459431756701025e-04  -2.1331173578902815e-01   1.6640119449514222e-03   6.4092632329869883e-03   1.7437156098095649e-01
```
