## Supplementary material for "Differential contagiousness of respiratory disease across the United States": Data S1: MLE_params.txt

```
   4.2522267628067496e+01   2.8454141145149314e-01   2.6790101382482040e-01   4.6604560058359701e-01   9.8179010184550530e-01   2.2773119881793442e+00
```
