## Supplementary material for "Differential contagiousness of respiratory disease across the United States": Data S1: Greensboro-High Point, NC.exp

```
# time CumNum_detected_cases_Cum
83 3
84 12
85 13
86 12
87 8
88 11
89 7
90 17
91 40
92 31
93 41
94 34
95 17
96 11
97 34
98 54
99 42
100 58
101 41
102 12
103 9
104 37
105 67
106 46
107 36
108 32
109 40
110 35
111 19
112 58
113 59
114 50
115 68
116 88
117 32
118 42
119 45
120 50
121 48
122 83
123 38
124 61
125 31
126 63
127 48
128 44
129 46
130 44
131 34
132 74
133 84
134 117
135 100
136 35
137 55
138 67
139 115
140 110
141 67
142 67
143 74
144 67
145 37
146 111
147 74
148 81
149 99
150 57
151 75
```
