## Supplementary material for "Differential contagiousness of respiratory disease across the United States": Data S1: diffMatrix.txt

```
   7.7529681644233781e+00   7.8509511587778105e-03   6.9575795957515574e-01   1.8315109952403458e-02   3.8433037890789612e-02  -1.2861454565541597e-01
   7.8509511587778105e-03   1.0141432214231917e-03   1.2238628048279630e-03   3.6223556392682668e-05  -2.5958315465407852e-04  -2.5032230456033429e-04
   6.9575795957515574e-01   1.2238628048279630e-03   8.4546832625432913e+00  -1.1125390295042946e-02  -5.7412147735361120e-04  -1.7604388423613206e-02
   1.8315109952403458e-02   3.6223556392682668e-05  -1.1125390295042946e-02   1.2055749727842820e-03  -6.3232762395470205e-04  -5.7495036294392227e-04
   3.8433037890789612e-02  -2.5958315465407852e-04  -5.7412147735361120e-04  -6.3232762395470205e-04   1.9487004050474335e-02   2.7219541212264342e-03
  -1.2861454565541597e-01  -2.5032230456033429e-04  -1.7604388423613206e-02  -5.7495036294392227e-04   2.7219541212264342e-03   5.6158920810024138e-01
```
