## Supplementary material for "Differential contagiousness of respiratory disease across the United States": Data S1: MLE_params.txt

```
   5.7638071390189238e-01   2.0289995558835314e-01   1.3655679758323647e-01   1.8723796207632420e-01   9.9317091573124683e-01   4.8312808060245489e+00
```
