## Supplementary material for "Differential contagiousness of respiratory disease across the United States": Data S1: Greenville, NC.exp

```
# time CumNum_detected_cases_Cum
116 5
117 6
118 8
119 7
120 6
121 12
122 8
123 3
124 7
125 3
126 0
127 6
128 13
129 9
130 9
131 9
132 3
133 5
134 5
135 6
136 50
137 12
138 3
139 7
140 12
141 16
142 19
143 13
144 17
145 12
146 7
147 2
148 5
149 21
150 25
151 8
```
