## Supplementary material for "Differential contagiousness of respiratory disease across the United States": Data S1: diffMatrix.txt

```
   3.8425449392681017e+00   1.8925834073709616e-03  -1.9763736616057670e-01   1.1314561542221999e-02   3.4535086870904207e-03  -7.7896255954005941e-02
   1.8925834073709616e-03   1.0030430091482396e-03   5.2914823696552184e-05   3.1966015704764602e-05  -6.7661032901803964e-05  -1.8817921522023084e-04
  -1.9763736616057670e-01   5.2914823696552184e-05   7.2818633699318180e+00  -1.0106750569319669e-02  -1.1703260425309487e-02  -1.3492050152837720e-02
   1.1314561542221999e-02   3.1966015704764602e-05  -1.0106750569319669e-02   1.7958524059231611e-03  -3.6259808434444473e-04  -2.0287139877188426e-03
   3.4535086870904207e-03  -6.7661032901803964e-05  -1.1703260425309487e-02  -3.6259808434444473e-04   6.9797935612439096e-03   4.5399703760679883e-03
  -7.7896255954005941e-02  -1.8817921522023084e-04  -1.3492050152837720e-02  -2.0287139877188426e-03   4.5399703760679883e-03   1.7339066396446845e-01
```
