## Supplementary material for "Differential contagiousness of respiratory disease across the United States": Data S1: MLE_params.txt

```
   4.1611364530283690e-02   1.8065318470340067e-01   9.6362807686930534e+00   1.3346179934360966e-01   9.8783167239210978e-01   1.8383795638686904e+00
```
