## Supplementary material for "Differential contagiousness of respiratory disease across the United States": Data S1: Greenville-Anderson, SC.exp

```
# time CumNum_detected_cases_Cum
72 29
73 15
74 5
75 23
76 14
77 21
78 44
79 65
80 22
81 19
82 13
83 32
84 30
85 48
86 19
87 47
88 7
89 7
90 21
91 22
92 27
93 2
94 6
95 64
96 54
97 19
98 32
99 38
100 16
101 25
102 10
103 33
104 12
105 8
106 44
107 36
108 51
109 28
110 15
111 30
112 21
113 30
114 35
115 43
116 40
117 20
118 35
119 15
120 36
121 28
122 34
123 62
124 18
125 51
126 23
127 26
128 98
129 12
130 173
131 80
132 75
133 60
134 73
135 89
136 95
137 69
138 130
139 66
140 165
141 153
142 174
143 193
144 192
145 127
146 97
147 110
148 210
149 208
150 201
151 205
```
