## Supplementary material for "Differential contagiousness of respiratory disease across the United States": Data S1: diffMatrix.txt

```
   2.1637450568289481e+01  -5.2480717798771783e+00   3.6493241003484951e-02   3.4728203052538925e-01   8.5893958777889856e-02   1.0634243945811690e+00   9.3194354461185791e-02   1.0214593067728260e-01  -3.8811324579569834e-01
  -5.2480717798771783e+00   3.1357517687956310e+01  -1.1204225082008652e-02   1.3510071787272930e+00  -8.7360822903953500e-02   4.4364364212464169e+00  -1.2904809182095064e-01  -5.2001117792658404e-02   1.9440581157371625e-01
   3.6493241003484951e-02  -1.1204225082008652e-02   1.0990997876051838e-03   1.0970994830908419e-03   2.3747800308268768e-04  -1.2306470188191951e-04   2.1742527071651939e-04  -9.9254214790261324e-04  -9.9645574023062727e-04
   3.4728203052538925e-01   1.3510071787272930e+00   1.0970994830908419e-03   6.8471450241249059e+00  -8.1471397716543822e-03  -6.0486955417756727e-01  -1.1215094526656197e-03  -2.7118050544899072e-03   9.2679485692631354e-04
   8.5893958777889856e-02  -8.7360822903953500e-02   2.3747800308268768e-04  -8.1471397716543822e-03   1.8286899574007965e-03  -5.8329456969002545e-03   6.3370446963160717e-04  -1.9520573012361689e-03  -2.6426647947603438e-03
   1.0634243945811690e+00   4.4364364212464169e+00  -1.2306470188191951e-04  -6.0486955417756727e-01  -5.8329456969002545e-03   8.1465921408692434e+00  -1.5324616284785300e-02   5.3094872846143538e-02  -1.9750569945973581e-01
   9.3194354461185791e-02  -1.2904809182095064e-01   2.1742527071651939e-04  -1.1215094526656197e-03   6.3370446963160717e-04  -1.5324616284785300e-02   2.1137758861224801e-03  -1.2693768467640723e-03  -2.1598183706167560e-03
   1.0214593067728260e-01  -5.2001117792658404e-02  -9.9254214790261324e-04  -2.7118050544899072e-03  -1.9520573012361689e-03   5.3094872846143538e-02  -1.2693768467640723e-03   4.5036557562469888e-02   1.0509427404702983e-02
  -3.8811324579569834e-01   1.9440581157371625e-01  -9.9645574023062727e-04   9.2679485692631354e-04  -2.6426647947603438e-03  -1.9750569945973581e-01  -2.1598183706167560e-03   1.0509427404702983e-02   3.8102869948885287e-01
```
