## Supplementary material for "Differential contagiousness of respiratory disease across the United States": Data S1: MLE_params.txt

```
   9.6641741901190265e-02   4.4118464052125361e+01   2.1818645940575895e-01   9.9558935963949136e+00   2.1666505936653041e-01   4.6926209738467035e+00   7.3814312609354893e-02   9.7541193499281909e-01   3.5628140967945954e+00
```
