## Supplementary material for "Differential contagiousness of respiratory disease across the United States": Data S1: Gulfport-Biloxi, MS.exp

```
# time CumNum_detected_cases_Cum
76 23
77 4
78 25
79 16
80 17
81 7
82 10
83 28
84 37
85 14
86 11
87 12
88 7
89 7
90 8
91 12
92 11
93 13
94 6
95 2
96 3
97 20
98 8
99 8
100 11
101 9
102 1
103 3
104 5
105 3
106 6
107 6
108 9
109 1
110 1
111 2
112 12
113 22
114 -9
115 3
116 3
117 3
118 2
119 5
120 6
121 13
122 7
123 5
124 5
125 0
126 11
127 5
128 3
129 12
130 5
131 2
132 4
133 3
134 9
135 -1
136 11
137 11
138 18
139 19
140 14
141 0
142 18
143 24
144 15
145 35
146 20
147 24
148 0
149 0
150 0
151 0
```
