## Supplementary material for "Differential contagiousness of respiratory disease across the United States": Data S1: diffMatrix.txt

```
   1.5971517977985174e+01   2.0856623328790177e-02  -1.3723612043716856e-02   4.5918617069453424e-02   6.8430169699728316e-02  -1.2588979208948234e-01
   2.0856623328790177e-02   1.0463901645108209e-03   5.5010620419087186e-04   1.1047012720683529e-04  -5.7242570483320579e-04  -2.5406038233521331e-04
  -1.3723612043716856e-02   5.5010620419087186e-04   6.0600040939355919e+00  -2.6079228603603302e-03  -1.8424223247886368e-02   1.4844415564307715e-02
   4.5918617069453424e-02   1.1047012720683529e-04  -2.6079228603603302e-03   1.3338625981923302e-03  -1.1759784149620177e-03  -5.2545914662707521e-04
   6.8430169699728316e-02  -5.7242570483320579e-04  -1.8424223247886368e-02  -1.1759784149620177e-03   3.1469574043612211e-02   2.6882701087958144e-03
  -1.2588979208948234e-01  -2.5406038233521331e-04   1.4844415564307715e-02  -5.2545914662707521e-04   2.6882701087958144e-03   6.6648052623027282e-02
```
