## Supplementary material for "Differential contagiousness of respiratory disease across the United States": Data S1: MLE_params.txt

```
   2.0192956455896977e-01   2.0773935213920144e-01   9.3165011978055468e+00   2.2474562491626721e-01   9.5849192340716971e-01   1.4882341466794506e+00
```
