## Supplementary material for "Differential contagiousness of respiratory disease across the United States": Data S1: Hagerstown-Martinsburg, MD-WV.exp

```
# time CumNum_detected_cases_Cum
84 12
85 7
86 9
87 1
88 3
89 10
90 7
91 4
92 18
93 8
94 12
95 20
96 16
97 8
98 13
99 12
100 19
101 13
102 10
103 12
104 2
105 18
106 18
107 5
108 9
109 13
110 10
111 1
112 8
113 22
114 20
115 14
116 9
117 10
118 17
119 34
120 19
121 25
122 15
123 26
124 7
125 3
126 12
127 6
128 24
129 18
130 14
131 9
132 14
133 13
134 40
135 17
136 19
137 4
138 6
139 0
140 14
141 17
142 15
143 12
144 1
145 17
146 4
147 22
148 10
149 19
150 3
151 4
```
