## Supplementary material for "Differential contagiousness of respiratory disease across the United States": Data S1: diffMatrix.txt

```
   1.0430919109224060e+01   1.1119558154086882e-02   4.7710849087768370e-01   2.7895603913604426e-02   1.4541455489392193e-02  -1.7406142688844206e-01
   1.1119558154086882e-02   1.0278350510950797e-03   9.0115698991544081e-04   7.3872020163981040e-05  -6.3794603879902337e-04  -5.0102027494297900e-04
   4.7710849087768370e-01   9.0115698991544081e-04   6.6094772946186851e+00  -1.8600917919760140e-03   5.7394190070470330e-03   2.7868049807675085e-02
   2.7895603913604426e-02   7.3872020163981040e-05  -1.8600917919760140e-03   1.2775503877796583e-03  -1.4134397146149376e-03  -1.4099580705716646e-03
   1.4541455489392193e-02  -6.3794603879902337e-04   5.7394190070470330e-03  -1.4134397146149376e-03   3.3850114662791357e-02   1.2593749788040455e-02
  -1.7406142688844206e-01  -5.0102027494297900e-04   2.7868049807675085e-02  -1.4099580705716646e-03   1.2593749788040455e-02   2.1735151354010807e-01
```
