## Supplementary material for "Differential contagiousness of respiratory disease across the United States": Data S1: MLE_params.txt

```
   5.8612385918192600e-01   2.0081481667230888e-01   7.2605176509576088e+00   1.9420346020465776e-01   9.9254970579947110e-01   2.3954744384377653e+00
```
