## Supplementary material for "Differential contagiousness of respiratory disease across the United States": Data S1: Hammond, LA.exp

```
# time CumNum_detected_cases_Cum
77 31
78 14
79 22
80 13
81 26
82 8
83 39
84 27
85 4
86 13
87 5
88 2
89 10
90 37
91 5
92 7
93 7
94 18
95 2
96 7
97 5
98 9
99 4
100 12
101 19
102 0
103 4
104 17
105 26
106 4
107 10
108 7
109 2
110 16
111 9
112 8
113 9
114 11
115 12
116 10
117 3
118 10
119 10
120 15
121 15
122 2
123 0
124 18
125 8
126 16
127 5
128 0
129 23
130 4
131 10
132 15
133 8
134 7
135 18
136 19
137 9
138 0
139 21
140 8
141 11
142 17
143 38
144 3
145 6
146 14
147 20
148 0
149 -4
150 34
151 8
```
