## Supplementary material for "Differential contagiousness of respiratory disease across the United States": Data S1: diffMatrix.txt

```
   6.5158896379309070e+01   1.1382153973443052e-01   1.2585638945157827e+00   2.1498151213108835e-01   1.5441971914633151e-01  -2.1729664346255514e-01
   1.1382153973443052e-01   1.2434103372137388e-03   2.6016594004425325e-03   4.4894953142657942e-04  -8.6134114601244764e-04  -4.7818999320942715e-04
   1.2585638945157827e+00   2.6016594004425325e-03   6.1182119716392229e+00   1.0978032133553387e-03   1.0145793450628538e-02  -3.2854222667847170e-04
   2.1498151213108835e-01   4.4894953142657942e-04   1.0978032133553387e-03   1.9219530543109740e-03  -1.0070447627932861e-03  -8.1802187222905628e-04
   1.5441971914633151e-01  -8.6134114601244764e-04   1.0145793450628538e-02  -1.0070447627932861e-03   4.4690505149297129e-02   2.5019664398026492e-03
  -2.1729664346255514e-01  -4.7818999320942715e-04  -3.2854222667847170e-04  -8.1802187222905628e-04   2.5019664398026492e-03   5.7959706633212704e-02
```
