## Supplementary material for "Differential contagiousness of respiratory disease across the United States": Data S1: MLE_params.txt

```
   2.2822333533235106e-01   2.0782172577112867e-01   9.0363573978643323e+00   2.1580868506836029e-01   9.9044382927934393e-01   1.4175878752941931e+00
```
