## Supplementary material for "Differential contagiousness of respiratory disease across the United States": Data S1: Hanford-Corcoran, CA.exp

```
# time CumNum_detected_cases_Cum
105 22
106 11
107 21
108 10
109 12
110 32
111 6
112 23
113 10
114 14
115 20
116 7
117 13
118 4
119 0
120 72
121 18
122 0
123 141
124 41
125 0
126 10
127 6
128 10
129 32
130 376
131 0
132 15
133 31
134 19
135 265
136 40
137 46
138 29
139 70
140 51
141 0
142 36
143 35
144 46
145 26
146 39
147 70
148 36
149 81
150 34
151 0
```
