## Supplementary material for "Differential contagiousness of respiratory disease across the United States": Data S1: diffMatrix.txt

```
   1.8806956347961801e+02   2.4104547719078015e-01   1.1128756113184550e+00   7.3805598805598993e-01   1.3425380001148999e+00  -1.1523823005983042e-01
   2.4104547719078015e-01   1.4547973442920832e-03   3.4441727159478185e-03   1.0173764627835051e-03  -7.7556740780930955e-04  -1.3638695553968560e-04
   1.1128756113184550e+00   3.4441727159478185e-03   7.9150740994857802e+00  -3.3438593255467830e-02  -2.1266605713279454e-02  -1.2276589658200762e-02
   7.3805598805598993e-01   1.0173764627835051e-03  -3.3438593255467830e-02   6.7281886961973458e-03   5.2764713933352598e-03   1.8124246186244702e-04
   1.3425380001148999e+00  -7.7556740780930955e-04  -2.1266605713279454e-02   5.2764713933352598e-03   7.8108723581381309e-02  -1.7461982624733493e-03
  -1.1523823005983042e-01  -1.3638695553968560e-04  -1.2276589658200762e-02   1.8124246186244702e-04  -1.7461982624733493e-03   1.7360079481983908e-02
```
