## Supplementary material for "Differential contagiousness of respiratory disease across the United States": Data S1: MLE_params.txt

```
   1.7654018925611091e+01   2.2983626578690314e-01   5.3209010108199566e+00   7.8201018557648827e-02   6.1326020332149560e-02   7.1834627620455116e-01
```
