## Supplementary material for "Differential contagiousness of respiratory disease across the United States": Data S1: Harrisburg-Carlisle, PA.exp

```
# time CumNum_detected_cases_Cum
76 36
77 24
78 18
79 28
80 23
81 21
82 24
83 11
84 29
85 22
86 42
87 56
88 31
89 22
90 22
91 38
92 45
93 36
94 35
95 44
96 25
97 39
98 36
99 45
100 25
101 33
102 26
103 20
104 50
105 20
106 41
107 40
108 44
109 36
110 24
111 31
112 22
113 39
114 32
115 53
116 32
117 19
118 26
119 29
120 43
121 22
122 26
123 48
124 30
125 19
126 51
127 46
128 24
129 33
130 24
131 34
132 66
133 36
134 24
135 35
136 23
137 35
138 21
139 37
140 21
141 25
142 44
143 36
144 32
145 31
146 28
147 27
148 23
149 29
150 29
151 30
```
