## Supplementary material for "Differential contagiousness of respiratory disease across the United States": Data S1: diffMatrix.txt

```
   6.2088304052050624e+01   5.5764598185425229e-02   1.9262841629083616e+00   1.3837498805369633e-01   1.5822798015932542e+00  -2.8079196369825095e+00
   5.5764598185425229e-02   1.0976620252136674e-03   3.8346683541041369e-03   1.7491116041385246e-04   7.1486131575553653e-04  -5.3555896267350155e-03
   1.9262841629083616e+00   3.8346683541041369e-03   6.9479823441217334e+00   1.0434026368345848e-03   2.5899456875979783e-02   1.2977570918975432e+00
   1.3837498805369633e-01   1.7491116041385246e-04   1.0434026368345848e-03   1.3970279481031365e-03   2.6299394492651134e-03  -1.0355429514915668e-02
   1.5822798015932542e+00   7.1486131575553653e-04   2.5899456875979783e-02   2.6299394492651134e-03   5.8237288593125228e-02  -1.1920452351440655e-03
  -2.8079196369825095e+00  -5.3555896267350155e-03   1.2977570918975432e+00  -1.0355429514915668e-02  -1.1920452351440655e-03   9.5725961274279250e+00
```
