## Supplementary material for "Differential contagiousness of respiratory disease across the United States": Data S1: MLE_params.txt

```
   4.4906136326288886e+00   2.5339299461066389e-01   8.6942349747478858e+00   2.6155029729956214e-01   7.9825693669372311e-02   1.4984149321832483e+01
```
