## Supplementary material for "Differential contagiousness of respiratory disease across the United States": Data S1: Harrisonburg, VA.exp

```
# time CumNum_detected_cases_Cum
87 36
88 3
89 22
90 28
91 77
92 46
93 22
94 23
95 1
96 21
97 46
98 9
99 35
100 39
101 24
102 14
103 23
104 41
105 0
106 55
107 32
108 23
109 6
110 20
111 5
112 32
113 16
114 12
115 10
116 3
117 9
118 18
119 41
120 40
121 19
122 13
123 8
124 25
125 26
126 9
127 18
128 23
129 15
130 12
131 41
132 6
133 13
134 12
135 9
136 17
137 17
138 10
139 11
140 11
141 8
142 12
143 4
144 14
145 3
146 5
147 10
148 11
149 9
150 16
151 6
```
