## Supplementary material for "Differential contagiousness of respiratory disease across the United States": Data S1: diffMatrix.txt

```
   8.8274700595219741e+01   1.2950723783289486e-01   3.1492366361214892e-02   2.9868332492213517e-01   1.0505749126695865e+00  -2.3726313964387794e-02
   1.2950723783289486e-01   1.2764756569823967e-03   9.2377058436415057e-04   4.9183259901530089e-04  -3.7502029664558196e-04  -1.6331330918677479e-04
   3.1492366361214892e-02   9.2377058436415057e-04   6.5850400247526126e+00  -4.2307773472106680e-03  -8.5099821613960416e-03   8.5838004181192883e-03
   2.9868332492213517e-01   4.9183259901530089e-04  -4.2307773472106680e-03   2.2161567286306310e-03   2.5220658679664461e-03  -2.6068036613646636e-04
   1.0505749126695865e+00  -3.7502029664558196e-04  -8.5099821613960416e-03   2.5220658679664461e-03   6.9604960208622155e-02  -6.7583475156263951e-05
  -2.3726313964387794e-02  -1.6331330918677479e-04   8.5838004181192883e-03  -2.6068036613646636e-04  -6.7583475156263951e-05   1.4921914821325180e-01
```
