## Supplementary material for "Differential contagiousness of respiratory disease across the United States": Data S1: MLE_params.txt

```
   3.0802317148646935e+01   2.4808119917624749e-01   9.6005744439700695e+00   3.2214366592314458e-01   9.8209028632427475e-01   2.1470305200512421e+00
```
