## Supplementary material for "Differential contagiousness of respiratory disease across the United States": Data S1: Hartford-East Hartford-Middletown, CT.exp

```
# time CumNum_detected_cases_Cum
66 46
67 61
68 76
69 75
70 91
71 84
72 169
73 68
74 38
75 165
76 186
77 286
78 229
79 186
80 286
81 102
82 382
83 149
84 239
85 329
86 201
87 219
88 175
89 517
90 162
91 216
92 223
93 299
94 215
95 263
96 201
97 79
98 182
99 249
100 369
101 216
102 0
103 70
104 237
105 198
106 251
107 173
108 225
109 170
110 100
111 203
112 222
113 237
114 228
115 239
116 514
117 281
118 139
119 218
120 73
121 193
122 92
123 160
124 162
125 99
126 74
127 144
128 81
129 81
130 92
131 197
132 105
133 72
134 56
135 40
136 79
137 73
138 36
139 32
140 75
141 59
142 145
143 92
144 38
145 17
146 32
147 30
148 46
149 45
150 40
151 14
```
