## Supplementary material for "Differential contagiousness of respiratory disease across the United States": Data S1: diffMatrix.txt

```
   4.0088347801618859e+01   1.0838275549223327e-01   2.0403216782877952e-02   2.7215617907720074e-01   4.3154544692493607e-01  -1.7090098658895209e-01
   1.0838275549223327e-01   1.6090520000334055e-03   1.3268696570459518e-03  -6.7783374944568940e-04  -1.2945914721863030e-03   1.4442571113132989e-03
   2.0403216782877952e-02   1.3268696570459518e-03   9.0659046959217591e-03  -6.9070160278347156e-03  -8.0683100100504175e-03   4.9846119635767313e-03
   2.7215617907720074e-01  -6.7783374944568940e-04  -6.9070160278347156e-03   1.0967379919664297e-02   1.2913058351397845e-02  -8.9648914630129691e-03
   4.3154544692493607e-01  -1.2945914721863030e-03  -8.0683100100504175e-03   1.2913058351397845e-02   2.9362304402580152e-02  -1.9145382138696074e-02
  -1.7090098658895209e-01   1.4442571113132989e-03   4.9846119635767313e-03  -8.9648914630129691e-03  -1.9145382138696074e-02   3.6385325078099146e-01
```
