## Supplementary material for "Differential contagiousness of respiratory disease across the United States": Data S1: MLE_params.txt

```
   8.4561503353798422e+00   3.0936909070300811e-01   1.8135308109945211e-01   3.3383531111746056e-01   5.0652343205755089e-02   4.0802496659551375e+00
```
