## Supplementary material for "Differential contagiousness of respiratory disease across the United States": Data S1: Hattiesburg, MS.exp

```
# time CumNum_detected_cases_Cum
85 20
86 8
87 9
88 16
89 11
90 13
91 11
92 9
93 16
94 14
95 19
96 4
97 11
98 11
99 18
100 25
101 10
102 10
103 30
104 25
105 15
106 22
107 19
108 22
109 13
110 8
111 24
112 6
113 29
114 29
115 44
116 17
117 14
118 20
119 17
120 26
121 18
122 24
123 6
124 14
125 28
126 14
127 19
128 31
129 25
130 13
131 29
132 21
133 2
134 7
135 11
136 12
137 10
138 31
139 23
140 35
141 0
142 16
143 10
144 3
145 3
146 15
147 21
148 0
149 0
150 0
151 0
```
