## Supplementary material for "Differential contagiousness of respiratory disease across the United States": Data S1: diffMatrix.txt

```
   3.2338605641466955e+01   3.1714014403823945e-02   2.5711220115462508e-01   8.3273233214253714e-02   3.4084959797003866e-01  -3.7347130999988049e-01
   3.1714014403823945e-02   1.0682667678762778e-03   2.1820488050297206e-03   1.4543877649730755e-04  -9.0569012095568168e-04  -6.5274420530503938e-04
   2.5711220115462508e-01   2.1820488050297206e-03   7.4591610709228178e+00  -6.0031553656728683e-03  -4.6421874031807538e-02   4.7458834535448753e-02
   8.3273233214253714e-02   1.4543877649730755e-04  -6.0031553656728683e-03   1.4684206924318716e-03  -1.0516359051778415e-03  -1.3724900079945220e-03
   3.4084959797003866e-01  -9.0569012095568168e-04  -4.6421874031807538e-02  -1.0516359051778415e-03   5.3366775002684622e-02   4.2459788343919081e-03
  -3.7347130999988049e-01  -6.5274420530503938e-04   4.7458834535448753e-02  -1.3724900079945220e-03   4.2459788343919081e-03   2.8981073184333134e-01
```
