## Supplementary material for "Differential contagiousness of respiratory disease across the United States": Data S1: MLE_params.txt

```
   1.9562944320876550e+00   2.0060150638236829e-01   9.6782552638657329e-02   2.9654125726773284e-01   9.6990240701407304e-01   2.6106694302739863e+00
```
