## Supplementary material for "Differential contagiousness of respiratory disease across the United States": Data S1: Hickory-Lenoir-Morganton, NC.exp

```
# time CumNum_detected_cases_Cum
102 2
103 3
104 16
105 4
106 20
107 6
108 19
109 13
110 4
111 14
112 9
113 21
114 20
115 28
116 16
117 10
118 27
119 5
120 27
121 33
122 39
123 16
124 26
125 1
126 59
127 21
128 55
129 36
130 32
131 39
132 35
133 53
134 52
135 31
136 67
137 21
138 30
139 37
140 32
141 85
142 56
143 69
144 37
145 30
146 44
147 108
148 74
149 70
150 41
151 45
```
