## Supplementary material for "Differential contagiousness of respiratory disease across the United States": Data S1: diffMatrix.txt

```
   5.4091668626040699e+00   3.6100608143249439e-03   5.1791732507110511e-01   1.5178224362596244e-02   9.9495181696315181e-03  -9.7234416096325993e-02
   3.6100608143249439e-03   1.0054973461314776e-03   7.2701175829962162e-04   3.2101825103606739e-05  -1.2318972677576324e-04  -2.3240416633972858e-04
   5.1791732507110511e-01   7.2701175829962162e-04   7.4323428465234738e+00  -1.5163387302865787e-03  -2.1553942679958502e-02  -2.4167849943068333e-02
   1.5178224362596244e-02   3.2101825103606739e-05  -1.5163387302865787e-03   1.3558156261112260e-03  -4.3779729409139362e-04  -1.6089237132698568e-03
   9.9495181696315181e-03  -1.2318972677576324e-04  -2.1553942679958502e-02  -4.3779729409139362e-04   1.1226456444626533e-02   6.8705996604046743e-03
  -9.7234416096325993e-02  -2.3240416633972858e-04  -2.4167849943068333e-02  -1.6089237132698568e-03   6.8705996604046743e-03   1.8584248048721436e-01
```
