## Supplementary material for "Differential contagiousness of respiratory disease across the United States": Data S1: MLE_params.txt

```
   1.1512281774848906e-01   1.8813646572454465e-01   8.2458334434607536e+00   6.9832356669521575e-02   9.9587264003990050e-01   2.2343306218174330e+00
```
