## Supplementary material for "Differential contagiousness of respiratory disease across the United States": Data S1: Hilton Head Island-Bluffton-Beaufort, SC.exp

```
# time CumNum_detected_cases_Cum
81 3
82 1
83 6
84 7
85 1
86 9
87 7
88 4
89 0
90 8
91 3
92 5
93 5
94 9
95 4
96 -1
97 5
98 3
99 1
100 8
101 0
102 1
103 -1
104 1
105 -1
106 0
107 4
108 2
109 8
110 1
111 2
112 0
113 2
114 4
115 4
116 1
117 3
118 5
119 6
120 2
121 10
122 24
123 5
124 1
125 7
126 4
127 5
128 10
129 17
130 10
131 4
132 10
133 3
134 5
135 13
136 5
137 10
138 15
139 22
140 19
141 26
142 35
143 26
144 24
145 26
146 33
147 27
148 56
149 41
150 61
151 45
```
