## Supplementary material for "Differential contagiousness of respiratory disease across the United States": Data S1: diffMatrix.txt

```
   7.6542844265791583e+00   7.8672978210660749e-01   7.8398059473817026e-03   4.5119806493112402e-01   9.1124323475411106e-03   3.1363517789584308e-02   1.3574947876110481e-02   4.9918841938285503e-02  -6.3316967767435756e-02
   7.8672978210660749e-01   4.7440732370264955e+00   6.1793459201775643e-04  -6.7907125674759497e-02  -7.1293251942817729e-02   1.1333351855614096e+00  -1.6588478286762822e-02  -2.2430257312828127e-02  -1.0270014479418482e-02
   7.8398059473817026e-03   6.1793459201775643e-04   1.0222417293300557e-03   1.2633532989107814e-03   9.3203143054355940e-05   3.5515726030834876e-04   4.0319914995340459e-05  -4.4506563734148392e-04  -3.3604004883384719e-04
   4.5119806493112402e-01  -6.7907125674759497e-02   1.2633532989107814e-03   6.4484918153628170e+00  -4.1074915324327598e-03  -3.9356780182271310e-02   1.3088461323915879e-03  -2.0769420821214423e-02  -3.9545757781690886e-02
   9.1124323475411106e-03  -7.1293251942817729e-02   9.3203143054355940e-05  -4.1074915324327598e-03   3.5614933122766353e-03   5.6141386041629331e-04   1.4714138356033092e-04  -9.9025548384613525e-04  -1.3686638433919520e-03
   3.1363517789584308e-02   1.1333351855614096e+00   3.5515726030834876e-04  -3.9356780182271310e-02   5.6141386041629331e-04   8.0951705267494578e+00  -2.4467323895520088e-03  -1.5645704835924108e-02  -5.4025597709193691e-02
   1.3574947876110481e-02  -1.6588478286762822e-02   4.0319914995340459e-05   1.3088461323915879e-03   1.4714138356033092e-04  -2.4467323895520088e-03   1.3970347466947970e-03  -7.7434621175638443e-04  -9.4753255675073737e-04
   4.9918841938285503e-02  -2.2430257312828127e-02  -4.4506563734148392e-04  -2.0769420821214423e-02  -9.9025548384613525e-04  -1.5645704835924108e-02  -7.7434621175638443e-04   2.6434142332686403e-02   9.4084406492310809e-03
  -6.3316967767435756e-02  -1.0270014479418482e-02  -3.3604004883384719e-04  -3.9545757781690886e-02  -1.3686638433919520e-03  -5.4025597709193691e-02  -9.4753255675073737e-04   9.4084406492310809e-03   1.7351634949286687e-01
```
