## Supplementary material for "Differential contagiousness of respiratory disease across the United States": Data S1: MLE_params.txt

```
   3.0517610422499170e-01   2.1081581483293398e+01   2.0418788081938086e-01   9.3741853494488687e+00   4.6516406899605534e-01   9.6215873330290747e-01   1.8767844441502021e-02   9.9193484725137937e-01   2.0836230918130929e+00
```
