## Supplementary material for "Differential contagiousness of respiratory disease across the United States": Data S1: Houma-Thibodaux, LA.exp

```
# time CumNum_detected_cases_Cum
72 32
73 73
74 16
75 111
76 29
77 48
78 62
79 44
80 32
81 21
82 18
83 10
84 21
85 39
86 24
87 35
88 16
89 29
90 7
91 11
92 27
93 10
94 6
95 19
96 12
97 10
98 23
99 48
100 23
101 11
102 6
103 19
104 8
105 13
106 24
107 7
108 30
109 5
110 7
111 7
112 10
113 11
114 12
115 24
116 22
117 7
118 7
119 6
120 30
121 12
122 3
123 2
124 20
125 3
126 11
127 14
128 0
129 34
130 24
131 13
132 46
133 28
134 14
135 9
136 24
137 12
138 11
139 21
140 11
141 19
142 17
143 35
144 14
145 21
146 22
147 22
148 0
149 -15
150 20
151 14
```
