## Supplementary material for "Differential contagiousness of respiratory disease across the United States": Data S1: diffMatrix.txt

```
   6.9213202936539034e+01   1.7512579845748477e-01   1.2408340254695962e+00   2.8172941025929810e-01   3.7006044227856705e-01   1.9913839911918453e-02
   1.7512579845748477e-01   1.5096713761191774e-03   4.2880285691739104e-03   7.9621871617914974e-04  -2.8440963114120961e-04  -1.2004363761364106e-04
   1.2408340254695962e+00   4.2880285691739104e-03   5.6317326563652585e+00   3.4325133282217491e-03  -3.1987216352369753e-03   1.2960669072729110e-02
   2.8172941025929810e-01   7.9621871617914974e-04   3.4325133282217491e-03   2.3002556554240902e-03   9.0551881944968019e-05  -5.8183989168403439e-05
   3.7006044227856705e-01  -2.8440963114120961e-04  -3.1987216352369753e-03   9.0551881944968019e-05   4.2486617247055249e-02   2.4148940707794699e-03
   1.9913839911918453e-02  -1.2004363761364106e-04   1.2960669072729110e-02  -5.8183989168403439e-05   2.4148940707794699e-03   1.1438370091517086e-01
```
