## Supplementary material for "Differential contagiousness of respiratory disease across the United States": Data S1: MLE_params.txt

```
   2.3132678860288934e+01   2.6426191704455421e-01   9.6831052988590312e+00   3.2835455088459498e-01   9.7180130487190197e-01   2.1562906273868978e+00
```
