## Supplementary material for "Differential contagiousness of respiratory disease across the United States": Data S1: Houston-The Woodlands-Sugar Land, TX.exp

```
# time CumNum_detected_cases_Cum
63 78
64 77
65 85
66 242
67 139
68 63
69 202
70 235
71 112
72 270
73 335
74 153
75 514
76 376
77 369
78 772
79 327
80 394
81 97
82 189
83 266
84 292
85 281
86 263
87 277
88 219
89 217
90 224
91 212
92 190
93 238
94 209
95 151
96 149
97 228
98 269
99 300
100 299
101 238
102 198
103 166
104 257
105 203
106 225
107 288
108 254
109 103
110 339
111 296
112 298
113 237
114 310
115 142
116 382
117 214
118 293
119 314
120 270
121 276
122 281
123 170
124 10
125 453
126 337
127 292
128 334
129 269
130 80
131 468
132 466
133 337
134 480
135 466
136 552
137 207
138 402
139 505
140 492
141 427
142 540
143 490
144 277
145 668
146 980
147 857
148 605
149 1601
150 1424
151 450
```
