## Supplementary material for "Differential contagiousness of respiratory disease across the United States": Data S1: diffMatrix.txt

```
   9.0171549140687741e+00  -1.0245366278329899e+00   3.9507160551599585e-02   4.0702107577276200e-02   2.8849932042583366e-02  -1.8835016599837053e+00   5.5303288974725522e-02   5.3242840650640155e-01   3.9377216882638905e-01
  -1.0245366278329899e+00   6.1216563174032260e+01  -1.0587466148983364e-03   1.7435055903883662e-01  -1.4952057903180635e-01   5.3273528947463236e+00  -2.7518038470816958e-01  -1.0553914967554703e-01   2.1846856266306208e-01
   3.9507160551599585e-02  -1.0587466148983364e-03   1.5138540865183027e-03   7.5055994512598066e-04   2.2146831695619572e-04  -4.9328840369344427e-03   4.9476179129165181e-04  -5.5474388900936765e-04   2.1822126796456039e-03
   4.0702107577276200e-02   1.7435055903883662e-01   7.5055994512598066e-04   4.2525929602422810e-03  -6.9782656261608038e-04   1.0582677999361705e-02   9.1793854490847647e-05  -1.3072106939740857e-03   1.0040393396164560e-03
   2.8849932042583366e-02  -1.4952057903180635e-01   2.2146831695619572e-04  -6.9782656261608038e-04   1.7490081659319110e-03  -1.7858148360750756e-02   8.1060090142309553e-04   4.7246632393876172e-04   1.4760881986573243e-03
  -1.8835016599837053e+00   5.3273528947463236e+00  -4.9328840369344427e-03   1.0582677999361705e-02  -1.7858148360750756e-02   8.5115360653112972e+00  -6.0177222498375656e-02  -1.3498426036344824e-01   1.9537348480107475e-01
   5.5303288974725522e-02  -2.7518038470816958e-01   4.9476179129165181e-04   9.1793854490847647e-05   8.1060090142309553e-04  -6.0177222498375656e-02   3.4035750213523598e-03   1.0675851544946725e-03  -1.3122913334749056e-03
   5.3242840650640155e-01  -1.0553914967554703e-01  -5.5474388900936765e-04  -1.3072106939740857e-03   4.7246632393876172e-04  -1.3498426036344824e-01   1.0675851544946725e-03   6.6226224677527090e-02   1.6627298720389243e-02
   3.9377216882638905e-01   2.1846856266306208e-01   2.1822126796456039e-03   1.0040393396164560e-03   1.4760881986573243e-03   1.9537348480107475e-01  -1.3122913334749056e-03   1.6627298720389243e-02   5.2406469579855053e-01
```
