## Supplementary material for "Differential contagiousness of respiratory disease across the United States": Data S1: MLE_params.txt

```
   3.2769722405237125e+01   5.8744622676857041e+01   4.0415211716472971e-01   2.0211267517092665e-01   5.5317587400800872e-01   8.9732139724968860e+00   3.7060341079546039e-01   8.6154843111763824e-01   5.5733657261793415e+00
```
