## Supplementary material for "Differential contagiousness of respiratory disease across the United States": Data S1: Huntington-Ashland, WV-KY-OH.exp

```
# time CumNum_detected_cases_Cum
93 0
94 5
95 4
96 5
97 4
98 5
99 0
100 4
101 5
102 3
103 -1
104 -1
105 4
106 3
107 0
108 4
109 1
110 4
111 5
112 1
113 5
114 4
115 1
116 0
117 1
118 0
119 2
120 1
121 5
122 0
123 1
124 0
125 1
126 2
127 5
128 1
129 5
130 2
131 3
132 6
133 3
134 5
135 0
136 5
137 0
138 1
139 2
140 1
141 2
142 3
143 3
144 1
145 7
146 1
147 5
148 5
149 7
150 5
151 9
```
