## Supplementary material for "Differential contagiousness of respiratory disease across the United States": Data S1: diffMatrix.txt

```
   2.1175388005868697e+01  -3.9145016010300482e-01   1.8688841294230919e-02  -7.0596246902447535e-02   7.1824044857901434e-02   1.2098630294346867e-01   4.8068637297387730e-02   7.2236530565464155e-02  -1.7884303589947623e-01
  -3.9145016010300482e-01   4.2845644116385003e+01  -1.7717338232763502e-03  -1.1314135607262279e+00  -8.9343358650135907e-01   1.4308508898215466e+00  -2.3314070428373387e-01   5.0109743864806190e-02   9.7957816115243984e-02
   1.8688841294230919e-02  -1.7717338232763502e-03   1.0377919933028782e-03  -7.3281004701349395e-05   2.1155283376263377e-04  -3.7581004363109350e-04   1.0337289251692559e-04  -7.0606465567376740e-04  -2.9267268298569871e-04
  -7.0596246902447535e-02  -1.1314135607262279e+00  -7.3281004701349395e-05   6.3320357571400399e+00   8.9204051290739453e-03  -3.2920417876298191e-01   3.5316180956136505e-03   9.9089156062583095e-04   6.2749699794523162e-02
   7.1824044857901434e-02  -8.9343358650135907e-01   2.1155283376263377e-04   8.9204051290739453e-03   2.6791627562653235e-02   3.5060128863005249e-03   4.3949255549891458e-03  -3.4345905341141808e-03  -2.7446553146431006e-03
   1.2098630294346867e-01   1.4308508898215466e+00  -3.7581004363109350e-04  -3.2920417876298191e-01   3.5060128863005249e-03   8.2128825551220430e+00  -6.2526488564684209e-03   2.5968977427127428e-02   3.1110581518611791e-02
   4.8068637297387730e-02  -2.3314070428373387e-01   1.0337289251692559e-04   3.5316180956136505e-03   4.3949255549891458e-03  -6.2526488564684209e-03   3.3298202034836005e-03  -2.0812449163492511e-03  -1.5746428047010393e-03
   7.2236530565464155e-02   5.0109743864806190e-02  -7.0606465567376740e-04   9.9089156062583095e-04  -3.4345905341141808e-03   2.5968977427127428e-02  -2.0812449163492511e-03   3.8778817029959868e-02   5.0820358693572185e-03
  -1.7884303589947623e-01   9.7957816115243984e-02  -2.9267268298569871e-04   6.2749699794523162e-02  -2.7446553146431006e-03   3.1110581518611791e-02  -1.5746428047010393e-03   5.0820358693572185e-03   7.5077134615811184e-02
```
