## Supplementary material for "Differential contagiousness of respiratory disease across the United States": Data S1: MLE_params.txt

```
   2.2814809271306047e-01   2.2555434275507427e+01   1.9400611968451623e-01   9.0855636308396370e+00   4.3815444866899189e-01   8.6794180920207200e+00   6.3702297888023229e-02   9.5307751551664666e-01   1.2710336632954704e+00
```
