## Supplementary material for "Differential contagiousness of respiratory disease across the United States": Data S1: Huntsville, AL.exp

```
# time CumNum_detected_cases_Cum
79 1
80 9
81 2
82 1
83 3
84 4
85 4
86 20
87 -19
88 2
89 3
90 1
91 0
92 2
93 -2
94 8
95 1
96 4
97 10
98 2
99 3
100 -2
101 8
102 2
103 5
104 2
105 1
106 8
107 4
108 5
109 0
110 3
111 6
112 6
113 15
114 4
115 1
116 0
117 4
118 0
119 11
120 1
121 3
122 6
123 6
124 9
125 12
126 10
127 4
128 11
129 5
130 24
131 28
132 2
133 2
134 7
135 8
136 21
137 9
138 22
139 20
140 23
141 26
142 41
143 38
144 78
145 45
146 21
147 6
148 61
149 30
150 42
151 19
```
