## Supplementary material for "Differential contagiousness of respiratory disease across the United States": Data S1: diffMatrix.txt

```
   1.2201748134820098e+01   4.1915890588775606e-01   1.5556808245475640e-02   1.4679862562825818e-01   3.2680508010673369e-02  -3.7983400676380691e-01   3.5716333808473166e-02   4.8052856787713032e-02  -1.1736436502138366e-01
   4.1915890588775606e-01   6.9117436741202178e+00  -6.1308377263091145e-04  -4.2672343351546571e-01  -2.4998908102973558e-01   1.5966744733206031e+00  -2.1926885150078127e-02   4.5359107414610467e-02  -3.2861715326275930e-02
   1.5556808245475640e-02  -6.1308377263091145e-04   1.0387597578394609e-03   3.6733151260749474e-04   2.0857564277802743e-04  -3.8047540649764063e-04   9.3520769289066015e-05  -5.4222940346532135e-04  -2.3626214622973646e-04
   1.4679862562825818e-01  -4.2672343351546571e-01   3.6733151260749474e-04   6.7408093728198786e+00  -2.8836687798614379e-02  -6.6179379999058352e-01   3.5432896025957865e-03   8.4453365722818759e-03   4.3199216361858382e-02
   3.2680508010673369e-02  -2.4998908102973558e-01   2.0857564277802743e-04  -2.8836687798614379e-02   1.8336928307613732e-02   2.4287756360939945e-02   7.9783504723644760e-04  -3.2248303231501708e-03   5.4240659342798085e-04
  -3.7983400676380691e-01   1.5966744733206031e+00  -3.8047540649764063e-04  -6.6179379999058352e-01   2.4287756360939945e-02   8.1040478167793211e+00  -5.5410864399826169e-03  -2.4654578259022297e-03   3.1669916723884431e-02
   3.5716333808473166e-02  -2.1926885150078127e-02   9.3520769289066015e-05   3.5432896025957865e-03   7.9783504723644760e-04  -5.5410864399826169e-03   1.4588237263156885e-03  -1.2824145849242075e-03  -4.7402439531493321e-04
   4.8052856787713032e-02   4.5359107414610467e-02  -5.4222940346532135e-04   8.4453365722818759e-03  -3.2248303231501708e-03  -2.4654578259022297e-03  -1.2824145849242075e-03   2.9259211007045243e-02   2.8941630412269007e-03
  -1.1736436502138366e-01  -3.2861715326275930e-02  -2.3626214622973646e-04   4.3199216361858382e-02   5.4240659342798085e-04   3.1669916723884431e-02  -4.7402439531493321e-04   2.8941630412269007e-03   7.4288642634689386e-02
```
