## Supplementary material for "Differential contagiousness of respiratory disease across the United States": Data S1: MLE_params.txt

```
   1.6305634122560535e+00   2.8477109165373484e+00   2.0998354594655755e-01   5.4444553070127757e+00   8.6629710321069631e-01   1.0809220381253319e-01   9.9119321145132888e-02   9.2213139740820949e-01   1.6975586804645986e+00
```
