## Supplementary material for "Differential contagiousness of respiratory disease across the United States": Data S1: Indianapolis-Carmel-Anderson, IN.exp

```
# time CumNum_detected_cases_Cum
63 88
64 101
65 234
66 152
67 165
68 201
69 233
70 283
71 284
72 193
73 278
74 296
75 340
76 338
77 249
78 184
79 361
80 250
81 267
82 178
83 117
84 212
85 181
86 317
87 213
88 371
89 250
90 209
91 127
92 291
93 262
94 325
95 112
96 169
97 216
98 297
99 327
100 378
101 384
102 283
103 215
104 175
105 494
106 267
107 254
108 298
109 139
110 263
111 210
112 128
113 242
114 305
115 250
116 221
117 157
118 206
119 189
120 266
121 161
122 156
123 137
124 80
125 117
126 152
127 250
128 157
129 169
130 116
131 73
132 120
133 111
134 92
135 125
136 129
137 72
138 54
139 132
140 71
141 63
142 129
143 69
144 78
145 252
146 61
147 50
148 -13
149 62
150 53
151 77
```
