## Supplementary material for "Differential contagiousness of respiratory disease across the United States": Data S1: diffMatrix.txt

```
   3.9684541594993825e+00   8.2947850903314205e-02   1.7540531948462925e+00   4.3548132769665543e-02   5.2600768105409328e-03  -3.9087586557282207e-02
   8.2947850903314205e-02   2.7874944300493982e-03   4.4859812043669491e-02   8.8949450823302013e-04   8.8429598182752846e-05  -5.1526310836862740e-04
   1.7540531948462925e+00   4.4859812043669491e-02   6.9166815945549773e+00   1.1186736104559628e-02  -2.1097311361475469e-03   1.8636613847761527e-01
   4.3548132769665543e-02   8.8949450823302013e-04   1.1186736104559628e-02   1.5436917291951117e-03   1.0081431135154725e-04  -1.1331033184716656e-03
   5.2600768105409328e-03   8.8429598182752846e-05  -2.1097311361475469e-03   1.0081431135154725e-04   1.0496568871984707e-03  -6.8811411131560103e-04
  -3.9087586557282207e-02  -5.1526310836862740e-04   1.8636613847761527e-01  -1.1331033184716656e-03  -6.8811411131560103e-04   1.8796513580233576e+00
```
