## Supplementary material for "Differential contagiousness of respiratory disease across the United States": Data S1: MLE_params.txt

```
   3.3250229758970747e+01   5.6164426243449261e-01   1.5395175991095549e+00   5.2198815003295640e-01   5.0868739097583417e-02   9.5954394417602913e+00
```
