## Supplementary material for "Differential contagiousness of respiratory disease across the United States": Data S1: Iowa City, IA.exp

```
# time CumNum_detected_cases_Cum
78 27
79 19
80 18
81 11
82 15
83 12
84 16
85 13
86 15
87 23
88 36
89 20
90 72
91 16
92 3
93 26
94 9
95 8
96 5
97 13
98 6
99 10
100 17
101 13
102 14
103 8
104 13
105 15
106 15
107 4
108 4
109 5
110 7
111 5
112 -1
113 4
114 3
115 9
116 4
117 5
118 1
119 5
120 7
121 10
122 0
123 9
124 9
125 3
126 2
127 0
128 7
129 4
130 1
131 0
132 1
133 3
134 6
135 5
136 5
137 2
138 1
139 5
140 -2
141 5
142 9
143 2
144 0
145 6
146 9
147 22
148 23
149 25
150 4
151 37
```
