## Supplementary material for "Differential contagiousness of respiratory disease across the United States": Data S1: diffMatrix.txt

```
   3.8329007032614413e+01   9.5689363377336445e-01   4.4182537697788488e-02   5.9003367925506431e+00   8.8333082421133483e-02  -4.0989615822174402e-01   3.5626040391855365e-02   6.7660831406859467e-01   2.6310309770080914e-01
   9.5689363377336445e-01   3.9401513620704485e+00  -9.3957546462810270e-04   2.1219653455549153e-01  -1.1642754265396453e-02   5.3212042436159956e-01  -2.1861582630572418e-02   5.8164457117093837e-02   1.0615525897576129e-01
   4.4182537697788488e-02  -9.3957546462810270e-04   1.0993200979799087e-03   9.5786989442773092e-03   1.8547168102805102e-04  -1.4884063935129562e-03   6.3787981177825786e-05  -5.6591895266302583e-04   3.4267045669028449e-04
   5.9003367925506431e+00   2.1219653455549153e-01   9.5786989442773092e-03   8.2585848532315005e+00   3.0349039293490411e-03   6.4704168590683464e-01   4.1422606912840179e-03   3.5019414277499383e-02   1.8459754059655509e-01
   8.8333082421133483e-02  -1.1642754265396453e-02   1.8547168102805102e-04   3.0349039293490411e-03   1.5675050585376353e-03  -3.3266621544453816e-03   9.0172706981091037e-05  -6.0222844040805953e-04  -2.4615909973141098e-04
  -4.0989615822174402e-01   5.3212042436159956e-01  -1.4884063935129562e-03   6.4704168590683464e-01  -3.3266621544453816e-03   7.5271548376074966e+00   6.1605281850862586e-04   2.1122593201294639e-02  -9.8370822269202539e-03
   3.5626040391855365e-02  -2.1861582630572418e-02   6.3787981177825786e-05   4.1422606912840179e-03   9.0172706981091037e-05   6.1605281850862586e-04   1.7755056082661425e-03  -1.0949183942794584e-04  -1.7403940004556097e-03
   6.7660831406859467e-01   5.8164457117093837e-02  -5.6591895266302583e-04   3.5019414277499383e-02  -6.0222844040805953e-04   2.1122593201294639e-02  -1.0949183942794584e-04   5.7225752404476922e-02   3.3606530781133277e-04
   2.6310309770080914e-01   1.0615525897576129e-01   3.4267045669028449e-04   1.8459754059655509e-01  -2.4615909973141098e-04  -9.8370822269202539e-03  -1.7403940004556097e-03   3.3606530781133277e-04   5.2337922382031521e-01
```
