## Supplementary material for "Differential contagiousness of respiratory disease across the United States": Data S1: MLE_params.txt

```
   2.6624317335289649e+00   5.1479586444350922e+01   2.2140229275070589e-01   3.3870675227363911e-01   3.7062627258269298e-01   3.0192038516371067e+00   9.5518964684825503e-03   4.6743914320215213e-01   3.5095859963057858e+00
```
