## Supplementary material for "Differential contagiousness of respiratory disease across the United States": Data S1: Jackson, MI.exp

```
# time CumNum_detected_cases_Cum
85 21
86 18
87 5
88 49
89 27
90 21
91 38
92 9
93 29
94 20
95 4
96 26
97 2
98 39
99 18
100 209
101 57
102 271
103 6
104 23
105 10
106 9
107 8
108 18
109 18
110 17
111 1
112 7
113 22
114 5
115 28
116 3
117 8
118 4
119 3
120 4
121 5
122 2
123 19
124 2
125 0
126 1
127 7
128 65
129 -63
130 302
131 174
132 8
133 2
134 7
135 34
136 0
137 2
138 8
139 0
140 10
141 4
142 -4
143 2
144 1
145 0
146 0
147 0
148 1
149 0
150 1
151 0
```
