## Supplementary material for "Differential contagiousness of respiratory disease across the United States": Data S1: diffMatrix.txt

```
   6.8477922135453923e+01   2.7720701197980108e-01   1.0503654397924049e-01   5.9548245806612021e-01   2.5082421159479479e-01   2.7840895499041096e-01   5.8765508631560312e-02   3.8815344883956604e-01  -2.2346603267181991e-02
   2.7720701197980108e-01   3.9199579553848785e+00   1.7900842951238728e-03  -1.6816824527218546e-01   2.0285678514842816e-02   5.2641627967855886e-01   9.4289511196704853e-02  -2.9505750952397622e-03  -4.1078305806795824e-03
   1.0503654397924049e-01   1.7900842951238728e-03   1.2232328369759637e-03   1.2864078598414440e-03   4.8947133775220956e-04   6.8119112143728486e-04   5.4463191253760045e-05  -8.8812471253805038e-04  -1.1168087758058240e-04
   5.9548245806612021e-01  -1.6816824527218546e-01   1.2864078598414440e-03   6.9029242009580871e+00  -6.8520305615823694e-03  -9.1491121401002212e-02  -2.6023487832500385e-04   9.9164674510889821e-03  -3.6488183416091692e-03
   2.5082421159479479e-01   2.0285678514842816e-02   4.8947133775220956e-04  -6.8520305615823694e-03   2.6368428706153584e-03   1.0660870940400787e-03   6.7662062384774162e-05   2.2633155037762273e-05  -2.4976485978084637e-04
   2.7840895499041096e-01   5.2641627967855886e-01   6.8119112143728486e-04  -9.1491121401002212e-02   1.0660870940400787e-03   7.0689823044995075e+00  -6.1009994908290521e-03   2.3902899061796915e-03  -3.1263091049663913e-03
   5.8765508631560312e-02   9.4289511196704853e-02   5.4463191253760045e-05  -2.6023487832500385e-04   6.7662062384774162e-05  -6.1009994908290521e-03   8.7923470415403066e-03   1.4861608465992651e-03   3.3328406753173291e-04
   3.8815344883956604e-01  -2.9505750952397622e-03  -8.8812471253805038e-04   9.9164674510889821e-03   2.2633155037762273e-05   2.3902899061796915e-03   1.4861608465992651e-03   5.5121378695537258e-02   1.2236540778162192e-03
  -2.2346603267181991e-02  -4.1078305806795824e-03  -1.1168087758058240e-04  -3.6488183416091692e-03  -2.4976485978084637e-04  -3.1263091049663913e-03   3.3328406753173291e-04   1.2236540778162192e-03   1.0920779149314863e-02
```
