## Supplementary material for "Differential contagiousness of respiratory disease across the United States": Data S1: MLE_params.txt

```
   1.1097095648159321e+01   4.4320005129961530e+01   2.1989948781417501e-01   2.9371745196294858e+00   2.1338993542963469e-01   9.9681381896747823e+00   7.7099096109248522e-01   8.9280403642486461e-01   6.6922162571982824e-01
```
