## Supplementary material for "Differential contagiousness of respiratory disease across the United States": Data S1: Jackson, MS.exp

```
# time CumNum_detected_cases_Cum
70 40
71 17
72 49
73 13
74 45
75 12
76 27
77 20
78 57
79 46
80 29
81 32
82 19
83 12
84 44
85 47
86 38
87 26
88 41
89 36
90 37
91 47
92 45
93 57
94 43
95 28
96 45
97 43
98 50
99 43
100 93
101 46
102 17
103 76
104 58
105 70
106 50
107 164
108 50
109 32
110 58
111 40
112 41
113 101
114 60
115 65
116 33
117 23
118 57
119 58
120 69
121 124
122 91
123 68
124 25
125 39
126 51
127 81
128 65
129 121
130 68
131 57
132 22
133 69
134 32
135 57
136 31
137 57
138 78
139 74
140 60
141 0
142 117
143 59
144 35
145 49
146 83
147 88
148 0
149 0
150 0
151 0
```
