## Supplementary material for "Differential contagiousness of respiratory disease across the United States": Data S1: diffMatrix.txt

```
   2.8976479554280576e+01   2.1689607841602640e-01   5.5178225166821492e-02   8.9487853472721957e-01   1.0522823601056101e-01  -3.4893900418226931e-01   3.9157860182457548e-03   2.0458266646727941e-01  -2.0177784176918576e-01
   2.1689607841602640e-01   4.2790096325251453e-01   9.5821930627644795e-04  -1.6228298913281686e-01   3.4119401731410974e-03   3.1380080648805569e-01   1.1635107859137182e-03  -1.4120675329952216e-02  -1.9901014640901879e-03
   5.5178225166821492e-02   9.5821930627644795e-04   1.1606587403283197e-03   1.6430182399178291e-03   2.8840937067236308e-04  -6.8188456724899323e-04  -5.7260194441358036e-06  -1.1303948993017228e-03  -5.6946371155499546e-04
   8.9487853472721957e-01  -1.6228298913281686e-01   1.6430182399178291e-03   6.7662350909277418e+00  -3.3414071161079989e-03  -2.8081531923726574e-02   1.6818034677827963e-02   2.9117939626593606e-02   1.3857397950164088e-01
   1.0522823601056101e-01   3.4119401731410974e-03   2.8840937067236308e-04  -3.3414071161079989e-03   1.5823542962848330e-03  -1.8792766853701856e-03  -4.7828723060731491e-05  -1.5737613049768655e-03  -1.2875621676094330e-03
  -3.4893900418226931e-01   3.1380080648805569e-01  -6.8188456724899323e-04  -2.8081531923726574e-02  -1.8792766853701856e-03   7.0437682173622953e+00   9.1746025480300567e-04  -4.3663826942497985e-03  -1.4017869802650287e-02
   3.9157860182457548e-03   1.1635107859137182e-03  -5.7260194441358036e-06   1.6818034677827963e-02  -4.7828723060731491e-05   9.1746025480300567e-04   4.1989473614216935e-03   3.4519999700086308e-04   2.3180005913811612e-03
   2.0458266646727941e-01  -1.4120675329952216e-02  -1.1303948993017228e-03   2.9117939626593606e-02  -1.5737613049768655e-03  -4.3663826942497985e-03   3.4519999700086308e-04   5.2382748128297900e-02   4.1326266423859573e-03
  -2.0177784176918576e-01  -1.9901014640901879e-03  -5.6946371155499546e-04   1.3857397950164088e-01  -1.2875621676094330e-03  -1.4017869802650287e-02   2.3180005913811612e-03   4.1326266423859573e-03   2.7569794903283446e-01
```
