## Supplementary material for "Differential contagiousness of respiratory disease across the United States": Data S1: MLE_params.txt

```
   2.3173617562675597e+00   7.1080077429915377e+01   2.2955116174742024e-01   9.4032403231333817e+00   2.1232189338671623e-01   5.9803058853113038e+00   9.9861505994461297e-01   7.6448895965286523e-01   3.3153640413481478e+00
```
