## Supplementary material for "Differential contagiousness of respiratory disease across the United States": Data S1: Jacksonville, FL.exp

```
# time CumNum_detected_cases_Cum
67 42
68 21
69 73
70 56
71 71
72 68
73 84
74 41
75 78
76 61
77 51
78 60
79 60
80 44
81 35
82 28
83 32
84 34
85 50
86 79
87 27
88 47
89 48
90 22
91 18
92 47
93 6
94 12
95 23
96 10
97 15
98 9
99 7
100 21
101 18
102 8
103 33
104 17
105 -3
106 16
107 9
108 51
109 32
110 10
111 17
112 21
113 22
114 41
115 12
116 30
117 20
118 20
119 33
120 39
121 25
122 33
123 38
124 34
125 21
126 32
127 22
128 48
129 59
130 43
131 11
132 16
133 20
134 36
135 36
136 33
137 39
138 22
139 30
140 35
141 53
142 39
143 47
144 46
145 56
146 106
147 106
148 140
149 228
150 269
151 254
```
