## Supplementary material for "Differential contagiousness of respiratory disease across the United States": Data S1: diffMatrix.txt

```
   3.7208444728172786e+01   3.1774571230688085e+00   9.5655371844731066e-02   4.9372783897887462e-02   1.3153380299369224e-01  -1.8124063243011836e+00   7.2054197398759678e-02   8.9363114545826139e-01   3.6940866488006907e-01
   3.1774571230688085e+00   4.9564719717487664e+00   7.8083166330617246e-03   6.9021730860652752e-01   4.4964911417372288e-03   1.0707864934989093e+00  -5.8411393614600897e-02   8.5965794727504985e-02   1.3051965706284133e-01
   9.5655371844731066e-02   7.8083166330617246e-03   1.3741817098438032e-03   4.6076415235726245e-03   4.9956923510998687e-04  -6.5010360688254852e-03   3.1816391129212281e-04   3.7673128221086513e-04   6.9312877974063642e-04
   4.9372783897887462e-02   6.9021730860652752e-01   4.6076415235726245e-03   6.1751726395290039e+00   1.8724578756832897e-04  -4.9545315015725233e-01  -1.0707851154300800e-02  -7.1639806643204129e-02  -1.6005845773514063e-01
   1.3153380299369224e-01   4.4964911417372288e-03   4.9956923510998687e-04   1.8724578756832897e-04   1.7109183009605174e-03  -8.3700319556627382e-03   4.6851445406289070e-04   7.2424123488690120e-04   1.0352322773301769e-03
  -1.8124063243011836e+00   1.0707864934989093e+00  -6.5010360688254852e-03  -4.9545315015725233e-01  -8.3700319556627382e-03   7.8690992418420196e+00  -5.8638526232233255e-03  -7.9271769424819408e-03   2.0241970585800020e-01
   7.2054197398759678e-02  -5.8411393614600897e-02   3.1816391129212281e-04  -1.0707851154300800e-02   4.6851445406289070e-04  -5.8638526232233255e-03   2.9384373170921784e-03  -3.3002393259639581e-04  -3.7391584724981647e-04
   8.9363114545826139e-01   8.5965794727504985e-02   3.7673128221086513e-04  -7.1639806643204129e-02   7.2424123488690120e-04  -7.9271769424819408e-03  -3.3002393259639581e-04   6.2471771566218227e-02   1.4063060875651356e-02
   3.6940866488006907e-01   1.3051965706284133e-01   6.9312877974063642e-04  -1.6005845773514063e-01   1.0352322773301769e-03   2.0241970585800020e-01  -3.7391584724981647e-04   1.4063060875651356e-02   6.2399156909105513e-01
```
