## Supplementary material for "Differential contagiousness of respiratory disease across the United States": Data S1: MLE_params.txt

```
   2.2785187770656570e+01   6.7168431032440310e+01   2.9150758495082701e-01   6.8801500944350291e+00   3.6388189166356771e-01   6.4534102573258945e-01   1.2299570940485565e-02   8.1649028587122918e-01   4.6669457666247949e+00
```
