## Supplementary material for "Differential contagiousness of respiratory disease across the United States": Data S1: Janesville-Beloit, WI.exp

```
# time CumNum_detected_cases_Cum
101 21
102 19
103 27
104 12
105 10
106 13
107 19
108 4
109 7
110 7
111 8
112 11
113 13
114 13
115 16
116 7
117 3
118 6
119 14
120 41
121 27
122 9
123 16
124 24
125 14
126 5
127 19
128 13
129 12
130 4
131 3
132 7
133 98
134 13
135 10
136 3
137 0
138 22
139 7
140 13
141 5
142 15
143 8
144 2
145 2
146 7
147 6
148 14
149 4
150 6
151 0
```
