## Supplementary material for "Differential contagiousness of respiratory disease across the United States": Data S1: diffMatrix.txt

```
   4.1074192340125684e+01   2.8563159670489238e-02   6.8469710673758144e-01   8.9126771511049058e-02   3.1632355209730267e-01  -2.2710696138784514e-01
   2.8563159670489238e-02   1.0431471773699136e-03   4.4489554647408246e-04   1.2856937237985599e-04  -7.2699640163457146e-04  -2.6576430193330251e-04
   6.8469710673758144e-01   4.4489554647408246e-04   6.9849271732580203e+00  -6.1914227435222865e-03   1.4654227397274492e-02   1.4004505205224805e-02
   8.9126771511049058e-02   1.2856937237985599e-04  -6.1914227435222865e-03   1.6376094868021077e-03  -1.5733124067246020e-03  -9.7032437164110434e-04
   3.1632355209730267e-01  -7.2699640163457146e-04   1.4654227397274492e-02  -1.5733124067246020e-03   4.9751745683139392e-02   1.2358866199460689e-03
  -2.2710696138784514e-01  -2.6576430193330251e-04   1.4004505205224805e-02  -9.7032437164110434e-04   1.2358866199460689e-03   1.1747708903100529e-01
```
