## Supplementary material for "Differential contagiousness of respiratory disease across the United States": Data S1: MLE_params.txt

```
   1.0602675581580194e+00   1.9592976318644673e-01   7.8566239636391080e+00   2.0243830073594277e-01   5.7365966409988811e-01   1.8803302193961910e+00
```
