## Supplementary material for "Differential contagiousness of respiratory disease across the United States": Data S1: Kalamazoo-Portage, MI.exp

```
# time CumNum_detected_cases_Cum
90 17
91 13
92 16
93 36
94 14
95 13
96 9
97 34
98 24
99 19
100 46
101 42
102 16
103 30
104 11
105 49
106 27
107 20
108 21
109 14
110 26
111 15
112 7
113 32
114 16
115 33
116 1
117 15
118 21
119 12
120 12
121 19
122 16
123 4
124 6
125 4
126 17
127 9
128 15
129 5
130 14
131 0
132 7
133 4
134 9
135 83
136 10
137 4
138 6
139 3
140 21
141 3
142 11
143 5
144 6
145 1
146 4
147 14
148 10
149 8
150 13
151 2
```
