## Supplementary material for "Differential contagiousness of respiratory disease across the United States": Data S1: diffMatrix.txt

```
   2.8956216346722996e+01   2.6876349936195955e-02  -8.2709216333515401e-01   6.2716683469639489e-02   2.2737374326481691e-01  -1.9209535878001789e-02
   2.6876349936195955e-02   1.0474922889690274e-03   4.0774808814810013e-04   1.0278665674930147e-04  -6.6227201090909155e-04  -6.0711696851409349e-05
  -8.2709216333515401e-01   4.0774808814810013e-04   8.4557935654020824e+00  -1.9993689185434670e-02  -2.2813846811621966e-02  -1.6091317817833187e-01
   6.2716683469639489e-02   1.0278665674930147e-04  -1.9993689185434670e-02   1.4780206252719525e-03  -1.1231506774230580e-03   9.3526709286619806e-04
   2.2737374326481691e-01  -6.6227201090909155e-04  -2.2813846811621966e-02  -1.1231506774230580e-03   4.3239556244917716e-02   5.7521336711634154e-04
  -1.9209535878001789e-02  -6.0711696851409349e-05  -1.6091317817833187e-01   9.3526709286619806e-04   5.7521336711634154e-04   2.6018683575470980e-01
```
