## Supplementary material for "Differential contagiousness of respiratory disease across the United States": Data S1: MLE_params.txt

```
   1.4138280294669756e+00   2.0205320786597866e-01   1.8837216496012479e-01   2.9755182487959453e-01   7.8361862343369626e-01   2.9288336703097464e+00
```
