## Supplementary material for "Differential contagiousness of respiratory disease across the United States": Data S1: Kankakee, IL.exp

```
# time CumNum_detected_cases_Cum
82 6
83 18
84 0
85 24
86 8
87 12
88 3
89 3
90 0
91 7
92 4
93 8
94 2
95 5
96 5
97 4
98 13
99 12
100 12
101 8
102 0
103 25
104 10
105 23
106 12
107 30
108 21
109 61
110 213
111 56
112 26
113 39
114 19
115 0
116 0
117 64
118 10
119 25
120 20
121 29
122 0
123 0
124 0
125 55
126 28
127 13
128 20
129 0
130 0
131 29
132 16
133 0
134 0
135 9
136 0
137 0
138 5
139 1
140 3
141 3
142 0
143 1
144 0
145 4
146 2
147 2
148 0
149 2
150 0
151 0
```
