## Supplementary material for "Differential contagiousness of respiratory disease across the United States": Data S1: diffMatrix.txt

```
   4.2084822622801724e+01   4.7923056723503492e-02   3.1478200509953404e-02  -2.6175538542885173e-02   3.7693886428175399e-01  -7.0380049588158300e-02
   4.7923056723503492e-02   1.1500395281362570e-03   3.1383219359810348e-04  -8.3639542103950283e-04  -1.6322086176477058e-03  -2.0454966848904190e-04
   3.1478200509953404e-02   3.1383219359810348e-04   3.8888663766051090e-03  -6.9906587852277590e-03  -3.3468884024411200e-03  -8.4684479113944955e-04
  -2.6175538542885173e-02  -8.3639542103950283e-04  -6.9906587852277590e-03   3.2962567297242056e-02   1.0817145656819890e-02   2.4760064471572108e-03
   3.7693886428175399e-01  -1.6322086176477058e-03  -3.3468884024411200e-03   1.0817145656819890e-02   6.6958840310059220e-02   1.9266609372432537e-03
  -7.0380049588158300e-02  -2.0454966848904190e-04  -8.4684479113944955e-04   2.4760064471572108e-03   1.9266609372432537e-03   1.0936329490863489e-02
```
