## Supplementary material for "Differential contagiousness of respiratory disease across the United States": Data S1: MLE_params.txt

```
   3.8998088712603035e-01   2.0382422632760536e-01   1.6970558127232579e-02   9.8375870269898558e-01   9.0637402979397474e-01   6.5344076950090246e-01
```
