## Supplementary material for "Differential contagiousness of respiratory disease across the United States": Data S1: Kansas City, MO-KS.exp

```
# time CumNum_detected_cases_Cum
67 40
68 50
69 67
70 48
71 58
72 64
73 64
74 33
75 69
76 23
77 113
78 53
79 64
80 72
81 46
82 38
83 51
84 41
85 67
86 51
87 33
88 16
89 26
90 26
91 74
92 57
93 58
94 59
95 28
96 38
97 25
98 57
99 243
100 81
101 96
102 189
103 107
104 118
105 219
106 208
107 124
108 61
109 60
110 55
111 8
112 45
113 35
114 70
115 42
116 18
117 144
118 23
119 71
120 33
121 69
122 38
123 45
124 58
125 28
126 55
127 55
128 97
129 23
130 50
131 89
132 56
133 94
134 53
135 129
136 30
137 22
138 82
139 38
140 96
141 94
142 103
143 63
144 38
145 127
146 46
147 116
148 91
149 179
150 73
151 25
```
