## Supplementary material for "Differential contagiousness of respiratory disease across the United States": Data S1: diffMatrix.txt

```
   4.6507996005148023e+01   1.2375393781037410e-01   1.5314114155622207e+00   1.7898333135861322e-01   8.4219712307642425e-01  -1.4155590262347281e-01
   1.2375393781037410e-01   1.5262041307714156e-03   7.4193604558727934e-03   7.0130094988607472e-04  -6.4103972762220352e-04  -2.2861123545762498e-04
   1.5314114155622207e+00   7.4193604558727934e-03   7.7188591073522304e+00  -1.1209854217910003e-03   6.7615044505980595e-03  -3.2494784558522699e-02
   1.7898333135861322e-01   7.0130094988607472e-04  -1.1209854217910003e-03   2.0283270728625588e-03  -2.0124806391434141e-04  -3.7009105191506081e-04
   8.4219712307642425e-01  -6.4103972762220352e-04   6.7615044505980595e-03  -2.0124806391434141e-04   7.1565473348531514e-02  -7.1490351237663797e-03
  -1.4155590262347281e-01  -2.2861123545762498e-04  -3.2494784558522699e-02  -3.7009105191506081e-04  -7.1490351237663797e-03   2.0695410410330292e-01
```
