## Supplementary material for "Differential contagiousness of respiratory disease across the United States": Data S1: MLE_params.txt

```
   7.0553269155514204e+00   2.8983274502854889e-01   6.4535809416493786e+00   3.1765078840746397e-01   7.4981857693092804e-02   3.2405340259409967e+00
```
