## Supplementary material for "Differential contagiousness of respiratory disease across the United States": Data S1: Kennewick-Richland, WA.exp

```
# time CumNum_detected_cases_Cum
74 25
75 14
76 15
77 11
78 43
79 33
80 17
81 12
82 20
83 14
84 11
85 25
86 22
87 21
88 18
89 31
90 13
91 15
92 38
93 27
94 24
95 7
96 12
97 12
98 14
99 15
100 61
101 72
102 39
103 28
104 7
105 231
106 19
107 16
108 26
109 13
110 23
111 9
112 10
113 33
114 16
115 25
116 10
117 21
118 20
119 13
120 15
121 22
122 0
123 -1
124 72
125 30
126 21
127 18
128 41
129 19
130 28
131 74
132 45
133 32
134 46
135 57
136 11
137 28
138 137
139 25
140 43
141 65
142 68
143 0
144 0
145 127
146 109
147 54
148 69
149 103
150 0
151 14
```
