## Supplementary material for "Differential contagiousness of respiratory disease across the United States": Data S1: diffMatrix.txt

```
   3.9377485508443570e+01   6.9048065992160859e-02   2.3821757842659921e-01   1.3948397020300754e-01   1.6886046127437221e-01  -8.6087254092328980e-02
   6.9048065992160859e-02   1.1663240803662421e-03   1.2270578183259741e-04   3.2885556451071657e-04  -9.3923388667001859e-04  -2.4738154855759607e-04
   2.3821757842659921e-01   1.2270578183259741e-04   6.5314471215838195e+00  -3.8974890793783026e-03   2.3664955360589660e-02  -1.0876711472349226e-02
   1.3948397020300754e-01   3.2885556451071657e-04  -3.8974890793783026e-03   1.7593586819585792e-03  -1.2582385527079151e-03  -4.1952985756396198e-04
   1.6886046127437221e-01  -9.3923388667001859e-04   2.3664955360589660e-02  -1.2582385527079151e-03   4.8478822627947837e-02   3.0425346224711340e-03
  -8.6087254092328980e-02  -2.4738154855759607e-04  -1.0876711472349226e-02  -4.1952985756396198e-04   3.0425346224711340e-03   3.3238117875326920e-02
```
