## Supplementary material for "Differential contagiousness of respiratory disease across the United States": Data S1: MLE_params.txt

```
   6.8192987736304667e-01   2.1427348063738336e-01   9.1287579730411537e+00   1.8426294489244341e-01   9.7571812554136472e-01   1.2015343229433897e+00
```
