## Supplementary material for "Differential contagiousness of respiratory disease across the United States": Data S1: Killeen-Temple, TX.exp

```
# time CumNum_detected_cases_Cum
88 0
89 0
90 18
91 12
92 8
93 25
94 5
95 1
96 0
97 8
98 7
99 59
100 3
101 7
102 3
103 0
104 35
105 10
106 15
107 9
108 6
109 1
110 0
111 6
112 14
113 9
114 6
115 9
116 0
117 0
118 14
119 6
120 16
121 0
122 16
123 0
124 0
125 12
126 20
127 6
128 13
129 13
130 56
131 17
132 16
133 24
134 12
135 9
136 15
137 -1
138 0
139 37
140 34
141 20
142 47
143 31
144 25
145 0
146 24
147 26
148 51
149 50
150 50
151 10
```
