## Supplementary material for "Differential contagiousness of respiratory disease across the United States": Data S1: diffMatrix.txt

```
   2.4003235528427084e+01   2.3974029369216446e-02   3.2643467321222204e-02   6.7629793354151632e-02   7.9521119190899020e-02  -4.7300531990013904e-02
   2.3974029369216446e-02   1.0404103139086793e-03   7.2821777232806193e-04   1.3052801653155936e-04  -4.8305540903359706e-04  -1.0327900057954024e-04
   3.2643467321222204e-02   7.2821777232806193e-04   6.8054526485610127e+00  -3.6272183665887591e-03  -2.8698303282480495e-02   2.2262925275931180e-02
   6.7629793354151632e-02   1.3052801653155936e-04  -3.6272183665887591e-03   1.6095834922203902e-03  -1.2572160270266060e-03  -4.0860002035880330e-04
   7.9521119190899020e-02  -4.8305540903359706e-04  -2.8698303282480495e-02  -1.2572160270266060e-03   3.0592414727284682e-02   1.5027179275452999e-03
  -4.7300531990013904e-02  -1.0327900057954024e-04   2.2262925275931180e-02  -4.0860002035880330e-04   1.5027179275452999e-03   2.1520303969209193e-02
```
