## Supplementary material for "Differential contagiousness of respiratory disease across the United States": Data S1: MLE_params.txt

```
   1.7139206117040040e-01   1.9545435052893409e-01   7.1664432457072120e+00   1.4981015403356021e-01   9.9614232345317688e-01   8.6128309700514383e-01
```
