## Supplementary material for "Differential contagiousness of respiratory disease across the United States": Data S1: Kingston, NY.exp

```
# time CumNum_detected_cases_Cum
69 8
70 7
71 21
72 0
73 75
74 40
75 24
76 20
77 20
78 38
79 70
80 59
81 23
82 18
83 60
84 43
85 28
86 27
87 32
88 34
89 23
90 16
91 20
92 29
93 34
94 190
95 24
96 29
97 11
98 22
99 27
100 19
101 29
102 14
103 13
104 3
105 26
106 33
107 13
108 11
109 10
110 4
111 11
112 16
113 14
114 16
115 26
116 15
117 5
118 8
119 6
120 13
121 11
122 11
123 11
124 15
125 6
126 7
127 13
128 5
129 15
130 7
131 6
132 5
133 5
134 3
135 7
136 3
137 4
138 3
139 3
140 2
141 3
142 5
143 5
144 2
145 0
146 1
147 2
148 2
149 3
150 1
151 4
```
