## Supplementary material for "Differential contagiousness of respiratory disease across the United States": Data S1: diffMatrix.txt

```
   5.2675071555470304e+01   1.5407481720323948e-01  -1.3793602822705098e-01   4.0383357990755908e-01   3.3310450419191001e-01  -4.8641467665877119e-01
   1.5407481720323948e-01   1.6082710227003443e-03   1.4096579156766287e-02   8.4522965348609745e-04  -2.1751842953494747e-04  -1.7953892723299339e-03
  -1.3793602822705098e-01   1.4096579156766287e-02   7.8277565793478621e+00  -4.1050044513820182e-02  -1.0639154987524237e-01   2.7270387803137442e-02
   4.0383357990755908e-01   8.4522965348609745e-04  -4.1050044513820182e-02   5.5237605734123271e-03   5.3154326309566811e-03  -3.9112422293766805e-03
   3.3310450419191001e-01  -2.1751842953494747e-04  -1.0639154987524237e-01   5.3154326309566811e-03   1.4685805480812237e-02   2.2416357330155238e-03
  -4.8641467665877119e-01  -1.7953892723299339e-03   2.7270387803137442e-02  -3.9112422293766805e-03   2.2416357330155238e-03   2.3648654990949566e-01
```
