## Supplementary material for "Differential contagiousness of respiratory disease across the United States": Data S1: MLE_params.txt

```
   1.5852057804845590e+00   2.7485402780714807e-01   5.9061188967490521e+00   2.3065931014017127e-01   4.1163133827073560e-02   2.9881878945875493e+00
```
