## Supplementary material for "Differential contagiousness of respiratory disease across the United States": Data S1: Knoxville, TN.exp

```
# time CumNum_detected_cases_Cum
77 7
78 14
79 11
80 7
81 0
82 8
83 4
84 8
85 7
86 12
87 0
88 2
89 1
90 8
91 5
92 6
93 7
94 8
95 4
96 4
97 2
98 14
99 11
100 7
101 13
102 7
103 18
104 4
105 -4
106 2
107 3
108 13
109 6
110 22
111 9
112 14
113 3
114 8
115 7
116 2
117 53
118 13
119 7
120 15
121 27
122 13
123 8
124 15
125 13
126 21
127 0
128 14
129 21
130 11
131 8
132 35
133 10
134 19
135 14
136 11
137 18
138 21
139 17
140 23
141 10
142 62
143 26
144 16
145 11
146 39
147 17
148 35
149 34
150 20
151 18
```
