## Supplementary material for "Differential contagiousness of respiratory disease across the United States": Data S1: diffMatrix.txt

```
   9.2626572706957617e+00  -1.0272373521338805e-02   1.5977571353742587e-02  -3.4164610593589156e-01   8.1086238104123839e-02   7.4181401216575682e-02   3.2079847854468525e-02  -1.0190192094306896e-01  -1.6175692981765916e-01
  -1.0272373521338805e-02   2.6254899495912492e+00   5.1143516303728330e-04  -4.0365700556583134e-01  -1.3674282529393197e-01   1.5585436955308172e+00  -8.2659271047727141e-03   7.5208167167350347e-03  -8.1223467304501282e-03
   1.5977571353742587e-02   5.1143516303728330e-04   1.0549310799418466e-03  -9.3023822610336531e-04   2.8820569010360884e-04  -1.4062975637414790e-03   1.1294842745197406e-04  -1.0442995397339375e-03  -5.1968268567306416e-04
  -3.4164610593589156e-01  -4.0365700556583134e-01  -9.3023822610336531e-04   6.2694417359137491e+00  -1.7115383104636239e-02  -4.2065911506590531e-01  -9.7307493932456766e-04   2.3703863329118838e-02   9.2267141393902297e-02
   8.1086238104123839e-02  -1.3674282529393197e-01   2.8820569010360884e-04  -1.7115383104636239e-02   1.6481415325260599e-02  -5.5233883520467771e-02   7.0691837251925249e-04  -4.1834520173599735e-03   1.3378146774150962e-05
   7.4181401216575682e-02   1.5585436955308172e+00  -1.4062975637414790e-03  -4.2065911506590531e-01  -5.5233883520467771e-02   7.4577798876572858e+00  -9.4195833223604981e-03   5.8123754777091557e-02   5.1265761879689710e-02
   3.2079847854468525e-02  -8.2659271047727141e-03   1.1294842745197406e-04  -9.7307493932456766e-04   7.0691837251925249e-04  -9.4195833223604981e-03   1.3619038195333479e-03  -2.2522327796324765e-03  -1.3186432410357309e-03
  -1.0190192094306896e-01   7.5208167167350347e-03  -1.0442995397339375e-03   2.3703863329118838e-02  -4.1834520173599735e-03   5.8123754777091557e-02  -2.2522327796324765e-03   3.8113285049680187e-02   9.2561216179791982e-03
  -1.6175692981765916e-01  -8.1223467304501282e-03  -5.1968268567306416e-04   9.2267141393902297e-02   1.3378146774150962e-05   5.1265761879689710e-02  -1.3186432410357309e-03   9.2561216179791982e-03   2.4744744835907090e-01
```
