## Supplementary material for "Differential contagiousness of respiratory disease across the United States": Data S1: MLE_params.txt

```
   2.4785024189472885e-01   7.9759711389521879e+00   2.1149377982792311e-01   7.4847914380301770e+00   6.7878472676303003e-01   6.7309320238574930e+00   1.4830125636835342e-01   9.3510865507828178e-01   2.7175973072649033e+00
```
