## Supplementary material for "Differential contagiousness of respiratory disease across the United States": Data S1: Kokomo, IN.exp

```
# time CumNum_detected_cases_Cum
104 9
105 9
106 5
107 9
108 8
109 3
110 11
111 4
112 -2
113 2
114 3
115 23
116 0
117 12
118 7
119 28
120 5
121 3
122 5
123 1
124 11
125 9
126 12
127 2
128 17
129 9
130 4
131 7
132 14
133 8
134 3
135 2
136 2
137 0
138 2
139 4
140 2
141 3
142 4
143 5
144 6
145 3
146 4
147 3
148 13
149 2
150 3
151 2
```
