## Supplementary material for "Differential contagiousness of respiratory disease across the United States": Data S1: diffMatrix.txt

```
   1.7759565101842192e+01   1.1228288201583930e-02  -2.9667999378813026e-01   4.1672480983695206e-02   7.6202741996696632e-02  -4.9566163920411577e-02
   1.1228288201583930e-02   1.0164359938547656e-03  -5.4311778939106898e-04   6.3735071956845917e-05  -3.9813208764182835e-04  -8.4263478775453693e-05
  -2.9667999378813026e-01  -5.4311778939106898e-04   7.0239441698979022e+00  -1.2344753917002401e-02   2.6428448150318952e-02   3.9752549602713176e-02
   4.1672480983695206e-02   6.3735071956845917e-05  -1.2344753917002401e-02   1.5782529860361863e-03  -8.7671215241841803e-04  -3.5824634598366506e-04
   7.6202741996696632e-02  -3.9813208764182835e-04   2.6428448150318952e-02  -8.7671215241841803e-04   2.9968547593660366e-02   1.2988492475453570e-03
  -4.9566163920411577e-02  -8.4263478775453693e-05   3.9752549602713176e-02  -3.5824634598366506e-04   1.2988492475453570e-03   1.2205887570294321e-01
```
