## Supplementary material for "Differential contagiousness of respiratory disease across the United States": Data S1: MLE_params.txt

```
   2.3026075937651419e-01   1.8648032447151389e-01   6.3837298391326325e+00   2.1947379638725628e-01   9.9879421540520053e-01   1.7062566603868683e+00
```
