## Supplementary material for "Differential contagiousness of respiratory disease across the United States": Data S1: Lafayette, LA.exp

```
# time CumNum_detected_cases_Cum
70 73
71 143
72 64
73 -72
74 43
75 45
76 34
77 39
78 47
79 58
80 26
81 39
82 19
83 19
84 30
85 26
86 27
87 24
88 16
89 24
90 7
91 40
92 23
93 24
94 14
95 6
96 5
97 8
98 8
99 17
100 26
101 9
102 5
103 5
104 16
105 17
106 9
107 5
108 31
109 0
110 15
111 9
112 102
113 14
114 33
115 34
116 20
117 70
118 16
119 3
120 73
121 31
122 23
123 1
124 28
125 104
126 26
127 12
128 0
129 83
130 16
131 35
132 19
133 50
134 36
135 -2
136 53
137 17
138 33
139 19
140 31
141 52
142 55
143 252
144 19
145 82
146 93
147 179
148 0
149 44
150 102
151 49
```
