## Supplementary material for "Differential contagiousness of respiratory disease across the United States": Data S1: diffMatrix.txt

```
   5.2791970289747631e+01  -4.5752479459054793e+00   4.2203912979380542e-01   1.6236244984291284e+00   4.0413700198838237e-01   4.7397370731602842e-03   4.2435779331805229e-01   7.1712786388278105e-01   9.6432866126997682e-02
  -4.5752479459054793e+00   1.3496890871179051e+01  -5.3289466328108000e-02   2.4594933866114937e-01  -1.3443348481689812e-01   7.9088415180282579e-01  -8.0444538523317274e-02  -3.1325002149837433e-03   1.0547608203713622e-02
   4.2203912979380542e-01  -5.3289466328108000e-02   5.4704638544173269e-03   2.3689139211598865e-02   4.1315932992603928e-03   1.9756507729815618e-03   3.9858886287011388e-03   1.3992755329066801e-04   3.4635193580133964e-04
   1.6236244984291284e+00   2.4594933866114937e-01   2.3689139211598865e-02   6.4483013186424234e+00   6.3833854134481786e-03   4.4604740587844874e-02   1.8357328083929786e-02  -2.1947541081051136e-02  -8.5795994783513594e-04
   4.0413700198838237e-01  -1.3443348481689812e-01   4.1315932992603928e-03   6.3833854134481786e-03   5.9673198035530475e-03   3.2016696895521848e-03   3.8630392957714043e-03   9.9525547689036640e-04   2.9615518236552539e-04
   4.7397370731602842e-03   7.9088415180282579e-01   1.9756507729815618e-03   4.4604740587844874e-02   3.2016696895521848e-03   7.5069725073285394e+00  -1.3365949584058233e-02   1.2753612412701747e-02  -6.0840465573883715e-02
   4.2435779331805229e-01  -8.0444538523317274e-02   3.9858886287011388e-03   1.8357328083929786e-02   3.8630392957714043e-03  -1.3365949584058233e-02   5.0570808643382991e-03   2.2015684981740919e-03   6.2601924723487278e-04
   7.1712786388278105e-01  -3.1325002149837433e-03   1.3992755329066801e-04  -2.1947541081051136e-02   9.9525547689036640e-04   1.2753612412701747e-02   2.2015684981740919e-03   7.2436974183458333e-02   2.1997884603393644e-04
   9.6432866126997682e-02   1.0547608203713622e-02   3.4635193580133964e-04  -8.5795994783513594e-04   2.9615518236552539e-04  -6.0840465573883715e-02   6.2601924723487278e-04   2.1997884603393644e-04   6.4573722680868362e-02
```
