## Supplementary material for "Differential contagiousness of respiratory disease across the United States": Data S1: MLE_params.txt

```
   3.7075385101499471e+01   2.4987266458036043e+01   4.3095301621199505e-01   9.2114002851825223e+00   6.1268369802838574e-01   7.8844034508811376e+00   4.0472293431926359e-01   1.9624629953816286e-01   1.7255327598059056e+00
```
