## Supplementary material for "Differential contagiousness of respiratory disease across the United States": Data S1: Lafayette-West Lafayette, IN.exp

```
# time CumNum_detected_cases_Cum
103 40
104 15
105 9
106 8
107 9
108 19
109 8
110 12
111 7
112 16
113 9
114 19
115 11
116 13
117 6
118 7
119 21
120 15
121 8
122 9
123 16
124 6
125 2
126 6
127 3
128 11
129 4
130 9
131 13
132 5
133 3
134 9
135 6
136 8
137 12
138 4
139 3
140 7
141 5
142 7
143 7
144 8
145 7
146 3
147 5
148 11
149 4
150 17
151 6
```
