## Supplementary material for "Differential contagiousness of respiratory disease across the United States": Data S1: diffMatrix.txt

```
   3.1778235070207820e+01   1.7515256414773084e-02  -6.6072473376028540e-01   5.5346095530421802e-02   3.4913442150837715e-01   1.6810361389824277e-01
   1.7515256414773084e-02   1.0204777772389101e-03  -7.6307316234987331e-04   6.4050896407486269e-05  -3.7263079078733220e-04  -1.0041878114683362e-04
  -6.6072473376028540e-01  -7.6307316234987331e-04   6.9266204800242352e+00  -1.1078150491106832e-02   1.7119527170271612e-02   3.2720558022653251e-01
   5.5346095530421802e-02   6.4050896407486269e-05  -1.1078150491106832e-02   1.3630668188752272e-03  -8.0992778065382565e-04  -8.9036692445218621e-04
   3.4913442150837715e-01  -3.7263079078733220e-04   1.7119527170271612e-02  -8.0992778065382565e-04   3.8792529650243782e-02   1.4683877668203622e-02
   1.6810361389824277e-01  -1.0041878114683362e-04   3.2720558022653251e-01  -8.9036692445218621e-04   1.4683877668203622e-02   9.2444565311199223e-01
```
