## Supplementary material for "Differential contagiousness of respiratory disease across the United States": Data S1: MLE_params.txt

```
   6.0838678768673766e+00   1.9129504388584370e-01   8.9645807014299521e+00   2.1384165680559380e-01   9.9908303949568789e-01   3.9665273673092449e+00
```
