## Supplementary material for "Differential contagiousness of respiratory disease across the United States": Data S1: Lake Charles, LA.exp

```
# time CumNum_detected_cases_Cum
79 19
80 21
81 11
82 9
83 5
84 9
85 18
86 9
87 0
88 15
89 1
90 10
91 7
92 11
93 4
94 4
95 3
96 6
97 8
98 9
99 3
100 48
101 12
102 6
103 9
104 6
105 5
106 3
107 3
108 9
109 3
110 3
111 0
112 9
113 2
114 6
115 1
116 3
117 3
118 1
119 0
120 27
121 19
122 1
123 0
124 4
125 6
126 3
127 7
128 0
129 10
130 4
131 9
132 3
133 2
134 10
135 4
136 8
137 5
138 5
139 20
140 12
141 12
142 17
143 40
144 14
145 17
146 17
147 36
148 0
149 21
150 45
151 13
```
