## Supplementary material for "Differential contagiousness of respiratory disease across the United States": Data S1: diffMatrix.txt

```
   3.5649150221801833e+01  -2.5634817721788288e+00   5.3595796810916363e-02  -2.5430531784501798e-01   1.3416424315553330e-01  -5.7323663868493591e-01   1.1730756637609725e-01   1.1466378655447160e-01  -2.4920944779095647e-01
  -2.5634817721788288e+00   3.5971091471142074e+01  -1.2008508804595752e-02   8.6778245730997988e-02  -1.6189854244411872e-01   1.3591076974332548e+00  -2.1233753102466602e-01   7.3604742792428221e-02  -1.2967100415698141e-01
   5.3595796810916363e-02  -1.2008508804595752e-02   1.1199551638689982e-03   2.7686527903698763e-04   3.4359747765893775e-04  -8.0517311065284362e-04   2.6365745288261806e-04  -9.2233269441458540e-04  -5.3407908836335301e-04
  -2.5430531784501798e-01   8.6778245730997988e-02   2.7686527903698763e-04   6.3148364929571148e+00  -8.8076876227337498e-03  -5.9969996532447201e-01   1.7201098687952829e-03  -2.3072557604811052e-02   1.2463864991875228e-02
   1.3416424315553330e-01  -1.6189854244411872e-01   3.4359747765893775e-04  -8.8076876227337498e-03   2.7978258614317184e-03  -4.4480183197680135e-04   1.1998137843222253e-03  -2.2298789144498993e-03  -8.5270976171444878e-04
  -5.7323663868493591e-01   1.3591076974332548e+00  -8.0517311065284362e-04  -5.9969996532447201e-01  -4.4480183197680135e-04   7.6477477233572193e+00  -8.0255860442679915e-03  -3.7214256205234377e-03  -3.4111408461731052e-02
   1.1730756637609725e-01  -2.1233753102466602e-01   2.6365745288261806e-04   1.7201098687952829e-03   1.1998137843222253e-03  -8.0255860442679915e-03   3.1820308586450177e-03  -1.4064777632863750e-03  -3.0545830336659903e-04
   1.1466378655447160e-01   7.3604742792428221e-02  -9.2233269441458540e-04  -2.3072557604811052e-02  -2.2298789144498993e-03  -3.7214256205234377e-03  -1.4064777632863750e-03   4.3211108634160736e-02   4.2356023208722842e-03
  -2.4920944779095647e-01  -1.2967100415698141e-01  -5.3407908836335301e-04   1.2463864991875228e-02  -8.5270976171444878e-04  -3.4111408461731052e-02  -3.0545830336659903e-04   4.2356023208722842e-03   8.8611184242391255e-02
```
