## Supplementary material for "Differential contagiousness of respiratory disease across the United States": Data S1: MLE_params.txt

```
   8.6106176539975887e-01   3.2917918278507081e+01   2.0824784781967606e-01   5.3594028648608552e+00   3.1884417060747478e-01   9.8270117591674666e-01   9.2730813045287575e-02   9.7737377027183281e-01   1.7023640640354065e+00
```
