## Supplementary material for "Differential contagiousness of respiratory disease across the United States": Data S1: Lake Havasu City-Kingman, AZ.exp

```
# time CumNum_detected_cases_Cum
112 6
113 7
114 22
115 8
116 0
117 1
118 11
119 5
120 10
121 11
122 15
123 1
124 15
125 10
126 10
127 11
128 19
129 14
130 13
131 7
132 6
133 13
134 6
135 19
136 38
137 15
138 12
139 1
140 39
141 11
142 21
143 2
144 3
145 29
146 6
147 12
148 40
149 10
150 31
151 4
```
