## Supplementary material for "Differential contagiousness of respiratory disease across the United States": Data S1: diffMatrix.txt

```
   1.6694433305723255e+01   8.4175327107615956e-03  -2.1145331717734109e-01   3.2605159566712144e-02   5.7899212800222637e-02  -9.2128040530078059e-02
   8.4175327107615956e-03   1.0091662431862588e-03  -1.9228932376777691e-04   4.7473618097745903e-05  -2.4894424011705153e-04  -1.9389553799137579e-04
  -2.1145331717734109e-01  -1.9228932376777691e-04   7.2821711563128915e+00  -9.6350480700400122e-03   9.0201828839739737e-03   2.2117227991438022e-02
   3.2605159566712144e-02   4.7473618097745903e-05  -9.6350480700400122e-03   1.5803144541309527e-03  -9.9677272941544356e-04  -1.4378909126513257e-03
   5.7899212800222637e-02  -2.4894424011705153e-04   9.0201828839739737e-03  -9.9677272941544356e-04   2.2333494554017515e-02   6.3724576346690419e-03
  -9.2128040530078059e-02  -1.9389553799137579e-04   2.2117227991438022e-02  -1.4378909126513257e-03   6.3724576346690419e-03   2.5679213798276029e-01
```
