## Supplementary material for "Differential contagiousness of respiratory disease across the United States": Data S1: MLE_params.txt

```
   2.0220981216837849e-01   1.8197707877422184e-01   8.3065239946174785e+00   1.0824219208570114e-01   9.9655705701412933e-01   2.4812459890362351e+00
```
