## Supplementary material for "Differential contagiousness of respiratory disease across the United States": Data S1: Lakeland-Winter Haven, FL.exp

```
# time CumNum_detected_cases_Cum
78 28
79 7
80 3
81 10
82 16
83 9
84 8
85 17
86 12
87 4
88 6
89 9
90 21
91 5
92 18
93 14
94 7
95 10
96 31
97 16
98 11
99 15
100 17
101 14
102 9
103 13
104 11
105 17
106 30
107 7
108 22
109 13
110 19
111 20
112 12
113 11
114 18
115 6
116 14
117 10
118 20
119 20
120 36
121 18
122 13
123 16
124 9
125 13
126 16
127 32
128 38
129 28
130 22
131 11
132 15
133 21
134 26
135 27
136 18
137 33
138 28
139 37
140 44
141 38
142 48
143 41
144 52
145 43
146 57
147 68
148 68
149 154
150 114
151 72
```
