## Supplementary material for "Differential contagiousness of respiratory disease across the United States": Data S1: diffMatrix.txt

```
   1.7208773131961294e+01  -5.7944409392289120e-01   2.1605412109014385e-02  -1.3426816787759221e+00   5.7134633150676142e-02   1.4722028973284451e-01   3.7062375537231254e-02   6.6135237862801524e-02  -4.3593118913719991e-01
  -5.7944409392289120e-01   3.5365486859438171e+01  -6.9860134290922601e-03  -3.7354264737857137e+00  -8.5240808320757477e-02  -2.7589073147167866e+00  -1.7469871143280605e-01   1.0983405260464749e-01   5.3953768463177176e-01
   2.1605412109014385e-02  -6.9860134290922601e-03   1.0392709910885076e-03  -3.3235851545300742e-04   1.2017347338310168e-04   6.0821491135974910e-04   9.1427366051370995e-05  -3.7597343470841752e-04  -1.0473821019883957e-03
  -1.3426816787759221e+00  -3.7354264737857137e+00  -3.3235851545300742e-04   6.4611691211087638e+00   2.5158348472686526e-03   4.4077592312662528e-01   1.6518284694140250e-02  -3.7652277590511617e-02   2.5885555893301826e-01
   5.7134633150676142e-02  -8.5240808320757477e-02   1.2017347338310168e-04   2.5158348472686526e-03   1.5665945207253105e-03   9.9921557175168228e-03   5.0517670256429502e-04  -1.0991540164173781e-03  -4.1737600199385303e-03
   1.4722028973284451e-01  -2.7589073147167866e+00   6.0821491135974910e-04   4.4077592312662528e-01   9.9921557175168228e-03   7.2880575574800561e+00   1.2512818713949341e-02  -5.7210756241778916e-03  -3.4446226312367129e-02
   3.7062375537231254e-02  -1.7469871143280605e-01   9.1427366051370995e-05   1.6518284694140250e-02   5.0517670256429502e-04   1.2512818713949341e-02   2.2396706290076151e-03  -1.0645664773617730e-03  -5.0655634979028105e-03
   6.6135237862801524e-02   1.0983405260464749e-01  -3.7597343470841752e-04  -3.7652277590511617e-02  -1.0991540164173781e-03  -5.7210756241778916e-03  -1.0645664773617730e-03   2.3765221535802798e-02   1.1280280341280476e-02
  -4.3593118913719991e-01   5.3953768463177176e-01  -1.0473821019883957e-03   2.5885555893301826e-01  -4.1737600199385303e-03  -3.4446226312367129e-02  -5.0655634979028105e-03   1.1280280341280476e-02   1.5243305212385636e+00
```
