## Supplementary material for "Differential contagiousness of respiratory disease across the United States": Data S1: MLE_params.txt

```
   2.2735112815975417e-01   3.9593753247189973e+01   2.0619264462871228e-01   9.4871304641799732e+00   2.0359605771857101e-01   9.9269249384712058e-02   2.2864785237859175e-02   9.6125405382955542e-01   6.2263370121613573e+00
```
