## Supplementary material for "Differential contagiousness of respiratory disease across the United States": Data S1: Lancaster, PA.exp

```
# time CumNum_detected_cases_Cum
72 29
73 59
74 80
75 37
76 82
77 71
78 35
79 52
80 50
81 74
82 56
83 37
84 49
85 56
86 60
87 83
88 75
89 48
90 59
91 31
92 33
93 92
94 50
95 76
96 56
97 45
98 25
99 62
100 55
101 84
102 32
103 55
104 27
105 23
106 29
107 52
108 63
109 38
110 33
111 39
112 30
113 39
114 64
115 42
116 38
117 44
118 41
119 6
120 91
121 46
122 54
123 64
124 42
125 89
126 46
127 25
128 49
129 26
130 30
131 28
132 29
133 49
134 34
135 36
136 67
137 57
138 42
139 51
140 46
141 32
142 50
143 37
144 33
145 25
146 25
147 28
148 37
149 44
150 38
151 50
```
