## Supplementary material for "Differential contagiousness of respiratory disease across the United States": Data S1: diffMatrix.txt

```
   2.6339165279833740e+01   1.1143787617581503e-01   1.9488082061696190e+00   1.3639489852688400e-01   5.2356613859212509e-01  -1.2363038425136164e+00
   1.1143787617581503e-01   1.6261705066169441e-03   1.3175349797362826e-02   7.1237311331716010e-04  -1.2833584512638680e-04  -5.9748544148774873e-03
   1.9488082061696190e+00   1.3175349797362826e-02   6.1512479729622891e+00   1.0359393240424109e-02  -3.3861893659168515e-02  -3.0035445076042350e-01
   1.3639489852688400e-01   7.1237311331716010e-04   1.0359393240424109e-02   1.8452124311785912e-03   6.1694145129271986e-04  -7.0337604876098327e-03
   5.2356613859212509e-01  -1.2833584512638680e-04  -3.3861893659168515e-02   6.1694145129271986e-04   5.6332061973685371e-02  -2.7179029733196476e-02
  -1.2363038425136164e+00  -5.9748544148774873e-03  -3.0035445076042350e-01  -7.0337604876098327e-03  -2.7179029733196476e-02   3.1819122523571690e+00
```
