## Supplementary material for "Differential contagiousness of respiratory disease across the United States": Data S1: MLE_params.txt

```
   3.5752671958259675e+01   3.3191245574281925e-01   9.2336633887345574e+00   3.9889374642673336e-01   9.8737128599491863e-01   9.7833645474756583e+00
```
