## Supplementary material for "Differential contagiousness of respiratory disease across the United States": Data S1: Lansing-East Lansing, MI.exp

```
# time CumNum_detected_cases_Cum
72 41
73 31
74 8
75 10
76 32
77 34
78 26
79 25
80 7
81 30
82 5
83 25
84 11
85 24
86 40
87 12
88 7
89 24
90 43
91 23
92 28
93 30
94 3
95 16
96 47
97 25
98 28
99 39
100 18
101 18
102 9
103 3
104 18
105 34
106 28
107 15
108 13
109 4
110 17
111 10
112 14
113 28
114 17
115 15
116 10
117 6
118 10
119 31
120 13
121 8
122 7
123 0
124 7
125 5
126 18
127 15
128 7
129 5
130 5
131 3
132 4
133 4
134 10
135 142
136 18
137 6
138 3
139 10
140 7
141 24
142 -15
143 9
144 5
145 1
146 0
147 4
148 5
149 9
150 12
151 12
```
