## Supplementary material for "Differential contagiousness of respiratory disease across the United States": Data S1: diffMatrix.txt

```
   6.9585104313681754e+01   1.5474454450075439e-01   1.0553733230337516e+00   2.5415808356729241e-01   6.4811092924411939e-01  -6.9893232125547100e-02
   1.5474454450075439e-01   1.4737602218739319e-03   5.3596134953301927e-03   7.4374826253646449e-04  -8.5993936418962008e-04  -3.0452619769211735e-04
   1.0553733230337516e+00   5.3596134953301927e-03   6.7868407104238013e+00   2.0059677289914783e-03  -2.6586920413378779e-02   6.1239148092804709e-02
   2.5415808356729241e-01   7.4374826253646449e-04   2.0059677289914783e-03   2.2536936121540334e-03  -7.7870597014788171e-04  -4.9806827350446967e-04
   6.4811092924411939e-01  -8.5993936418962008e-04  -2.6586920413378779e-02  -7.7870597014788171e-04   6.4967850056074514e-02   3.6072640416194891e-05
  -6.9893232125547100e-02  -3.0452619769211735e-04   6.1239148092804709e-02  -4.9806827350446967e-04   3.6072640416194891e-05   7.7738469627774337e-02
```
