## Supplementary material for "Differential contagiousness of respiratory disease across the United States": Data S1: MLE_params.txt

```
   1.8691962699641142e+01   2.5236821354795169e-01   8.5208370129093609e+00   3.1512501041664776e-01   8.9298012109262703e-01   1.6570555290208877e+00
```
