## Supplementary material for "Differential contagiousness of respiratory disease across the United States": Data S1: Laredo, TX.exp

```
# time CumNum_detected_cases_Cum
83 17
84 16
85 6
86 8
87 14
88 13
89 1
90 14
91 7
92 19
93 17
94 2
95 5
96 1
97 3
98 9
99 5
100 5
101 17
102 6
103 5
104 4
105 10
106 4
107 10
108 10
109 1
110 2
111 7
112 1
113 6
114 18
115 8
116 0
117 0
118 2
119 13
120 6
121 0
122 4
123 9
124 5
125 0
126 5
127 3
128 11
129 5
130 6
131 2
132 3
133 1
134 13
135 9
136 20
137 0
138 0
139 14
140 26
141 18
142 9
143 14
144 0
145 0
146 43
147 38
148 47
149 51
150 20
151 0
```
