## Supplementary material for "Differential contagiousness of respiratory disease across the United States": Data S1: diffMatrix.txt

```
   3.8641955626571892e+01  -1.7701924895179206e+00   4.7556309940662504e-02   2.9809943551723711e-01   1.4328590317077811e-01  -7.7680571343894056e-01   9.1789979411030717e-02   2.7450033067643997e-01  -1.9054048906339929e-01
  -1.7701924895179206e+00   5.9081790043349741e+01  -8.9696659977740126e-03   1.7968235632302670e-01  -4.0292839950084597e-01   2.2827676976468969e+00  -2.9506379491542051e-01   2.8664095755820740e-02   2.0859821401736273e-01
   4.7556309940662504e-02  -8.9696659977740126e-03   1.1001239257217264e-03  -3.9422721013843326e-05   3.6813562032404892e-04  -4.0792635445149390e-04   1.9062877635780498e-04  -8.5426635757767256e-04  -4.2443649174216569e-04
   2.9809943551723711e-01   1.7968235632302670e-01  -3.9422721013843326e-05   6.6245527326447933e+00  -1.2736838390954568e-02  -3.9368785957771524e-01  -9.9677526320813333e-04   3.5141398408184567e-02   3.1109359617917644e-02
   1.4328590317077811e-01  -4.0292839950084597e-01   3.6813562032404892e-04  -1.2736838390954568e-02   5.7236983940444240e-03  -5.0269293405478645e-03   2.1574314261091016e-03  -2.6105899836150535e-03  -2.6829075198565875e-03
  -7.7680571343894056e-01   2.2827676976468969e+00  -4.0792635445149390e-04  -3.9368785957771524e-01  -5.0269293405478645e-03   7.8475435526552468e+00  -4.9175142852505172e-03  -1.4925140184477095e-02   2.2156341150749742e-02
   9.1789979411030717e-02  -2.9506379491542051e-01   1.9062877635780498e-04  -9.9677526320813333e-04   2.1574314261091016e-03  -4.9175142852505172e-03   3.4055357476589112e-03  -9.1394854801893756e-04  -1.8958518921712399e-03
   2.7450033067643997e-01   2.8664095755820740e-02  -8.5426635757767256e-04   3.5141398408184567e-02  -2.6105899836150535e-03  -1.4925140184477095e-02  -9.1394854801893756e-04   4.8969108679956387e-02   5.0642119309914600e-03
  -1.9054048906339929e-01   2.0859821401736273e-01  -4.2443649174216569e-04   3.1109359617917644e-02  -2.6829075198565875e-03   2.2156341150749742e-02  -1.8958518921712399e-03   5.0642119309914600e-03   5.4523532502158835e-02
```
