## Supplementary material for "Differential contagiousness of respiratory disease across the United States": Data S1: MLE_params.txt

```
   2.0576050002877295e+00   3.8446182861347559e+01   2.0444774779573191e-01   7.5841439064143126e+00   2.9428366743572087e-01   1.3681368002088969e+00   1.2141015826071376e-02   9.6973856051392859e-01   1.3277103808940074e+00
```
