## Supplementary material for "Differential contagiousness of respiratory disease across the United States": Data S1: Las Cruces, NM.exp

```
# time CumNum_detected_cases_Cum
108 6
109 20
110 24
111 0
112 4
113 10
114 11
115 12
116 12
117 15
118 10
119 3
120 40
121 8
122 21
123 16
124 16
125 5
126 11
127 3
128 7
129 11
130 6
131 10
132 3
133 9
134 21
135 26
136 23
137 12
138 17
139 2
140 26
141 17
142 5
143 8
144 13
145 -1
146 2
147 17
148 9
149 7
150 8
151 18
```
