## Supplementary material for "Differential contagiousness of respiratory disease across the United States": Data S1: diffMatrix.txt

```
   1.2272931891206854e+01   6.4523524808659848e-03  -5.7351003089297548e-01   2.3129551934284318e-02   5.9911267460562863e-02  -1.8851040320986664e-01
   6.4523524808659848e-03   1.0074658540572146e-03  -5.6906076043224433e-04   3.6202323683300639e-05  -1.9777643331499013e-04  -1.7325390375395460e-04
  -5.7351003089297548e-01  -5.6906076043224433e-04   7.6134821598172904e+00  -1.0729233324226702e-02   2.5174404118856412e-02   1.8393958916944987e-02
   2.3129551934284318e-02   3.6202323683300639e-05  -1.0729233324226702e-02   1.4147809088885948e-03  -7.2450046198757612e-04  -1.2246998208135951e-03
   5.9911267460562863e-02  -1.9777643331499013e-04   2.5174404118856412e-02  -7.2450046198757612e-04   1.9029212052700653e-02   5.9193598145970108e-04
  -1.8851040320986664e-01  -1.7325390375395460e-04   1.8393958916944987e-02  -1.2246998208135951e-03   5.9193598145970108e-04   4.3579191026182834e-01
```
