## Supplementary material for "Differential contagiousness of respiratory disease across the United States": Data S1: MLE_params.txt

```
   1.5608773467245618e-01   1.8450660124265378e-01   8.8692169386712099e+00   1.4962031569047377e-01   9.9948517921324254e-01   2.7543425944836151e+00
```
