## Supplementary material for "Differential contagiousness of respiratory disease across the United States": Data S1: Las Vegas-Henderson-Paradise, NV.exp

```
# time CumNum_detected_cases_Cum
63 0
64 101
65 93
66 85
67 0
68 225
69 116
70 92
71 164
72 154
73 139
74 101
75 89
76 126
77 144
78 131
79 135
80 114
81 66
82 120
83 65
84 50
85 66
86 113
87 144
88 58
89 58
90 101
91 119
92 96
93 129
94 127
95 95
96 52
97 76
98 98
99 88
100 139
101 107
102 49
103 137
104 0
105 62
106 100
107 43
108 88
109 46
110 12
111 107
112 176
113 99
114 91
115 63
116 68
117 97
118 73
119 114
120 84
121 81
122 233
123 92
124 42
125 44
126 61
127 65
128 105
129 122
130 78
131 62
132 126
133 78
134 133
135 130
136 145
137 152
138 109
139 212
140 111
141 185
142 214
143 242
144 179
145 80
146 342
147 161
148 217
149 317
150 407
151 227
```
