## Supplementary material for "Differential contagiousness of respiratory disease across the United States": Data S1: diffMatrix.txt

```
   4.4307645303776233e+01   2.1098363587360183e-01   2.2171807013883873e+00   2.4567355344695629e-01   5.3416684156394900e-01  -1.3023073032593565e-02
   2.1098363587360183e-01   2.2255765761756744e-03   1.7372017853725597e-02   1.3699761821387439e-03   4.8188257664430984e-05  -3.6422451287762179e-04
   2.2171807013883873e+00   1.7372017853725597e-02   7.2749837489989053e+00   8.4455996644228256e-03  -1.9638267653079546e-02   3.8884329263524565e-02
   2.4567355344695629e-01   1.3699761821387439e-03   8.4455996644228256e-03   2.6115667217257838e-03   4.8783948218808238e-04  -3.4192608719085560e-04
   5.3416684156394900e-01   4.8188257664430984e-05  -1.9638267653079546e-02   4.8783948218808238e-04   5.6417928671237814e-02   4.1663918248258476e-03
  -1.3023073032593565e-02  -3.6422451287762179e-04   3.8884329263524565e-02  -3.4192608719085560e-04   4.1663918248258476e-03   8.9274060216680648e-02
```
