## Supplementary material for "Differential contagiousness of respiratory disease across the United States": Data S1: MLE_params.txt

```
   2.6771323297664260e+01   3.4070465871054434e-01   1.4375325648283566e+00   3.9177603581925274e-01   9.4521878952888938e-01   1.9807476052526505e+00
```
