## Supplementary material for "Differential contagiousness of respiratory disease across the United States": Data S1: Lawton, OK.exp

```
# time CumNum_detected_cases_Cum
114 8
115 10
116 9
117 1
118 4
119 0
120 6
121 1
122 34
123 0
124 -2
125 2
126 4
127 4
128 1
129 0
130 2
131 2
132 2
133 5
134 3
135 13
136 3
137 1
138 0
139 1
140 1
141 5
142 2
143 14
144 4
145 4
146 -2
147 3
148 18
149 1
150 3
151 1
```
