## Supplementary material for "Differential contagiousness of respiratory disease across the United States": Data S1: diffMatrix.txt

```
   1.0594354833949501e+01   5.8215814772089158e-03   5.9919558955270923e-02   2.9311871090387510e-02   1.4795599298758556e-02  -4.4477643247231913e-02
   5.8215814772089158e-03   1.0086855171868479e-03  -1.7489223575779606e-05   6.1993522368967486e-05  -2.0746213486012375e-04  -6.2419753154302203e-05
   5.9919558955270923e-02  -1.7489223575779606e-05   6.9376048084568032e+00  -1.4147304536203706e-02   7.2306335398545857e-03  -3.4597299287178907e-03
   2.9311871090387510e-02   6.1993522368967486e-05  -1.4147304536203706e-02   2.4018880581786269e-03  -6.2844622029545381e-04  -3.8552434896739788e-04
   1.4795599298758556e-02  -2.0746213486012375e-04   7.2306335398545857e-03  -6.2844622029545381e-04   1.7931344733626921e-02   1.2632610807789808e-03
  -4.4477643247231913e-02  -6.2419753154302203e-05  -3.4597299287178907e-03  -3.8552434896739788e-04   1.2632610807789808e-03   2.1504436309172929e-02
```
