## Supplementary material for "Differential contagiousness of respiratory disease across the United States": Data S1: MLE_params.txt

```
   2.7344088187691284e-01   1.8159854133668041e-01   7.5492509777632746e+00   2.3538512212435550e-01   9.8317918013303307e-01   7.8063036591541812e-01
```
