## Supplementary material for "Differential contagiousness of respiratory disease across the United States": Data S1: Lebanon, PA.exp

```
# time CumNum_detected_cases_Cum
80 14
81 38
82 14
83 44
84 21
85 31
86 44
87 34
88 26
89 18
90 23
91 10
92 9
93 31
94 17
95 20
96 9
97 14
98 13
99 28
100 18
101 16
102 25
103 21
104 10
105 8
106 11
107 12
108 8
109 6
110 4
111 10
112 24
113 7
114 7
115 10
116 1
117 3
118 3
119 5
120 2
121 5
122 8
123 9
124 3
125 10
126 14
127 8
128 6
129 8
130 11
131 3
132 8
133 14
134 3
135 3
136 21
137 41
138 10
139 14
140 5
141 15
142 34
143 22
144 20
145 8
146 3
147 7
148 10
149 16
150 14
151 11
```
