## Supplementary material for "Differential contagiousness of respiratory disease across the United States": Data S1: diffMatrix.txt

```
   6.7201821111346504e+01   6.1304949751981797e-01   9.1502646200726498e-02   2.1518143885982313e+00   2.0281884529815616e-01   2.8494630908578764e+00   2.4837322952350335e-01   9.9989605758459488e-01  -4.9945918309130993e-01
   6.1304949751981797e-01   6.6205304817043569e+00  -2.0915776586916289e-03   1.9713313213093878e-01  -1.7501137017841763e-02   6.5244631285526389e-01  -3.3950593816187959e-02   5.3179713833525308e-02   6.4340585555178131e-02
   9.1502646200726498e-02  -2.0915776586916289e-03   1.2427447371134907e-03   7.2318105503508187e-03   3.7433417331419539e-04   2.5595015304500225e-03   3.1780698064549527e-04  -8.8329681706899275e-04  -1.1536081303923260e-03
   2.1518143885982313e+00   1.9713313213093878e-01   7.2318105503508187e-03   7.0489682142702534e+00  -4.1802657267967815e-03   2.1670897665700048e-01   8.2496774064481533e-03  -4.5090694865512607e-02  -3.7889943289578072e-02
   2.0281884529815616e-01  -1.7501137017841763e-02   3.7433417331419539e-04  -4.1802657267967815e-03   2.0076375469775484e-03   7.2790024408524645e-03   7.7381656389409123e-04   1.1259251070515430e-03  -2.0915051397489086e-03
   2.8494630908578764e+00   6.5244631285526389e-01   2.5595015304500225e-03   2.1670897665700048e-01   7.2790024408524645e-03   7.3240035603560036e+00   7.3888284387127415e-03   7.0099127384303628e-02   1.9185226931093519e-01
   2.4837322952350335e-01  -3.3950593816187959e-02   3.1780698064549527e-04   8.2496774064481533e-03   7.7381656389409123e-04   7.3888284387127415e-03   2.6282762892393396e-03   3.2626375961970116e-03  -1.1692408373112295e-03
   9.9989605758459488e-01   5.3179713833525308e-02  -8.8329681706899275e-04  -4.5090694865512607e-02   1.1259251070515430e-03   7.0099127384303628e-02   3.2626375961970116e-03   6.9548269219068773e-02   7.9736631346577459e-04
  -4.9945918309130993e-01   6.4340585555178131e-02  -1.1536081303923260e-03  -3.7889943289578072e-02  -2.0915051397489086e-03   1.9185226931093519e-01  -1.1692408373112295e-03   7.9736631346577459e-04   1.0864202676210832e+00
```
