## Supplementary material for "Differential contagiousness of respiratory disease across the United States": Data S1: MLE_params.txt

```
   2.9483041731290509e+00   3.6575975114181112e+01   2.5685848517452581e-01   3.8767963862979551e+00   3.0430144437298184e-01   2.6969875578483529e+00   2.1445539533787548e-02   4.2684046758180140e-02   4.7631332180128121e+00
```
