## Supplementary material for "Differential contagiousness of respiratory disease across the United States": Data S1: Lexington-Fayette, KY.exp

```
# time CumNum_detected_cases_Cum
75 0
76 18
77 3
78 8
79 8
80 16
81 18
82 6
83 11
84 7
85 8
86 -2
87 9
88 3
89 0
90 0
91 2
92 2
93 3
94 9
95 5
96 1
97 5
98 9
99 4
100 6
101 0
102 38
103 4
104 3
105 22
106 17
107 24
108 30
109 3
110 24
111 19
112 31
113 73
114 4
115 18
116 1
117 17
118 31
119 9
120 5
121 14
122 17
123 0
124 0
125 32
126 8
127 23
128 32
129 20
130 0
131 50
132 26
133 22
134 24
135 43
136 32
137 5
138 90
139 22
140 37
141 31
142 37
143 47
144 6
145 60
146 19
147 18
148 46
149 30
150 33
151 7
```
