## Supplementary material for "Differential contagiousness of respiratory disease across the United States": Data S1: diffMatrix.txt

```
   2.1559201526939859e+01   3.1259892349519647e-02   7.6267068679860406e-01   7.3377996456644487e-02   4.2327946011192739e-02  -6.9488536611452947e-02
   3.1259892349519647e-02   1.0696531939702954e-03   1.2481642245770806e-03   1.7641775428300634e-04  -6.7185726594292360e-04  -1.6549865064641672e-04
   7.6267068679860406e-01   1.2481642245770806e-03   6.5558925558591836e+00  -1.6627257313076987e-03  -1.0426253686999767e-03  -2.6461104962127303e-03
   7.3377996456644487e-02   1.7641775428300634e-04  -1.6627257313076987e-03   1.5463732080678385e-03  -1.4733287324014842e-03  -4.2004969970770110e-04
   4.2327946011192739e-02  -6.7185726594292360e-04  -1.0426253686999767e-03  -1.4733287324014842e-03   3.2809927015885629e-02   1.9265794242237623e-03
  -6.9488536611452947e-02  -1.6549865064641672e-04  -2.6461104962127303e-03  -4.2004969970770110e-04   1.9265794242237623e-03   2.6509409167404855e-02
```
