## Supplementary material for "Differential contagiousness of respiratory disease across the United States": Data S1: MLE_params.txt

```
   9.9359439304260722e-03   2.0599533441569387e-01   5.9864336432043288e+00   1.6846747447876106e-01   9.5913607907014131e-01   1.0807230231278191e+00
```
