## Supplementary material for "Differential contagiousness of respiratory disease across the United States": Data S1: Lincoln, NE.exp

```
# time CumNum_detected_cases_Cum
99 37
100 41
101 18
102 31
103 68
104 48
105 21
106 49
107 39
108 60
109 1
110 40
111 18
112 23
113 15
114 38
115 57
116 10
117 93
118 20
119 22
120 62
121 10
122 28
123 23
124 34
125 8
126 22
127 20
128 36
129 20
130 17
131 16
132 17
133 19
134 15
135 32
136 30
137 16
138 16
139 4
140 21
141 33
142 17
143 19
144 9
145 15
146 34
147 24
148 24
149 19
150 15
151 8
```
