## Supplementary material for "Differential contagiousness of respiratory disease across the United States": Data S1: diffMatrix.txt

```
   9.5282568724204708e+01   6.2616298051555164e-02   3.2560473835553561e+00   1.7767382024872644e-01   1.7101485458081853e+00   9.1345356673856271e-01
   6.2616298051555164e-02   1.0956245638090460e-03   5.0362100151280596e-03   1.7799413447897359e-04  -2.2874010491676409e-04   8.1772652936104595e-04
   3.2560473835553561e+00   5.0362100151280596e-03   7.8908349671766382e+00  -2.2389453695522636e-02   1.6670078028068131e-03  -1.0281568254596515e-01
   1.7767382024872644e-01   1.7799413447897359e-04  -2.2389453695522636e-02   1.9557974106262054e-03   1.3122215189763781e-03   2.0007706814352904e-03
   1.7101485458081853e+00  -2.2874010491676409e-04   1.6670078028068131e-03   1.3122215189763781e-03   7.5214095275711615e-02   8.1555866120974381e-03
   9.1345356673856271e-01   8.1772652936104595e-04  -1.0281568254596515e-01   2.0007706814352904e-03   8.1555866120974381e-03   3.2058028206212885e-01
```
