## Supplementary material for "Differential contagiousness of respiratory disease across the United States": Data S1: MLE_params.txt

```
   2.5017097715853996e+01   2.1762091236986361e-01   2.4747555104771163e-01   3.0345070705569926e-01   8.6130936245064804e-01   3.0297005651815820e+00
```
