## Supplementary material for "Differential contagiousness of respiratory disease across the United States": Data S1: Little Rock-North Little Rock-Conway, AR.exp

```
# time CumNum_detected_cases_Cum
72 19
73 1
74 40
75 25
76 12
77 22
78 24
79 20
80 13
81 13
82 26
83 14
84 61
85 3
86 7
87 22
88 0
89 13
90 15
91 19
92 20
93 20
94 36
95 16
96 11
97 8
98 23
99 20
100 9
101 12
102 15
103 1
104 14
105 12
106 18
107 18
108 0
109 28
110 3
111 11
112 9
113 19
114 18
115 18
116 6
117 8
118 22
119 11
120 20
121 21
122 18
123 23
124 9
125 11
126 6
127 34
128 20
129 32
130 13
131 17
132 75
133 43
134 38
135 30
136 36
137 23
138 32
139 24
140 72
141 56
142 28
143 34
144 38
145 40
146 54
147 45
148 43
149 89
150 82
151 45
```
