## Supplementary material for "Differential contagiousness of respiratory disease across the United States": Data S1: diffMatrix.txt

```
   1.5680094933205602e+01  -2.5974579964207591e+00   2.4576191100928776e-02  -5.8772092377270913e-01   6.3694453527819675e-02  -1.0067182146198923e+00   5.4233980728209508e-02   1.2806499110529124e-01  -3.8875498185758156e-01
  -2.5974579964207591e+00   3.0516509180598543e+01  -9.7165573989991764e-03   4.9965575529025447e-01  -9.2745697236910229e-02   8.0352139125518585e-01  -1.1044498233958239e-01   1.0929165228680966e-01   1.5827988651957950e-01
   2.4576191100928776e-02  -9.7165573989991764e-03   1.0709492923828251e-03  -1.2072979344684022e-03   1.9929037667228434e-04  -2.0503904229559112e-03   1.5356656388574089e-04  -8.0135802774554973e-04  -7.9597468740367193e-04
  -5.8772092377270913e-01   4.9965575529025447e-01  -1.2072979344684022e-03   6.6153560628860282e+00  -1.1068183077264244e-02   3.3032576996547647e-01  -3.2433418618369411e-03   2.1184472450337326e-02  -1.1304679983919413e-01
   6.3694453527819675e-02  -9.2745697236910229e-02   1.9929037667228434e-04  -1.1068183077264244e-02   1.9083776129124074e-03  -2.3023752394894059e-03   5.0651608619949344e-04  -1.9532940853737037e-03  -2.2025396482576783e-03
  -1.0067182146198923e+00   8.0352139125518585e-01  -2.0503904229559112e-03   3.3032576996547647e-01  -2.3023752394894059e-03   7.9531533002653827e+00  -1.1022861288825032e-02   1.7274686758096042e-02  -4.6377344124561883e-02
   5.4233980728209508e-02  -1.1044498233958239e-01   1.5356656388574089e-04  -3.2433418618369411e-03   5.0651608619949344e-04  -1.1022861288825032e-02   1.8681077737507099e-03  -1.6928791253703294e-03  -1.9607890575042640e-03
   1.2806499110529124e-01   1.0929165228680966e-01  -8.0135802774554973e-04   2.1184472450337326e-02  -1.9532940853737037e-03   1.7274686758096042e-02  -1.6928791253703294e-03   3.9893751909787348e-02   3.4703762082767954e-03
  -3.8875498185758156e-01   1.5827988651957950e-01  -7.9597468740367193e-04  -1.1304679983919413e-01  -2.2025396482576783e-03  -4.6377344124561883e-02  -1.9607890575042640e-03   3.4703762082767954e-03   2.3670497002797591e-01
```
