## Supplementary material for "Differential contagiousness of respiratory disease across the United States": Data S1: MLE_params.txt

```
   1.4200266354648916e-01   3.8359783389241777e+01   2.1643048562602174e-01   5.7622451875759824e+00   2.6078760704499798e-01   7.0639492174698750e+00   1.1353571658741320e-01   9.6134579638127360e-01   3.0664188957529537e+00
```
