## Supplementary material for "Differential contagiousness of respiratory disease across the United States": Data S1: Longview, TX.exp

```
# time CumNum_detected_cases_Cum
115 30
116 0
117 0
118 3
119 0
120 7
121 7
122 0
123 1
124 0
125 19
126 44
127 3
128 1
129 12
130 3
131 42
132 10
133 7
134 5
135 8
136 4
137 1
138 13
139 7
140 4
141 4
142 -46
143 2
144 0
145 62
146 119
147 2
148 10
149 8
150 5
151 2
```
