## Supplementary material for "Differential contagiousness of respiratory disease across the United States": Data S1: diffMatrix.txt

```
   1.2169981909322692e+01   7.0938867374174056e-03  -1.7023756604605797e-01   3.7650371435917318e-02   9.6104563556411050e-03  -3.7171543365926499e-02
   7.0938867374174056e-03   1.0111114721260727e-03  -9.8522986761501654e-05   8.8991491787690475e-05  -2.4965507461534710e-04  -6.5199115001762098e-05
  -1.7023756604605797e-01  -9.8522986761501654e-05   7.5577626224149963e+00  -1.3507408237143727e-02   1.7354300621174375e-03   1.4671176908326255e-03
   3.7650371435917318e-02   8.8991491787690475e-05  -1.3507408237143727e-02   2.8588134959114174e-03  -1.2356601984630921e-03  -4.4049752792225553e-04
   9.6104563556411050e-03  -2.4965507461534710e-04   1.7354300621174375e-03  -1.2356601984630921e-03   1.9212451859575094e-02   1.9074846532110945e-03
  -3.7171543365926499e-02  -6.5199115001762098e-05   1.4671176908326255e-03  -4.4049752792225553e-04   1.9074846532110945e-03   1.1662581784660841e-02
```
