## Supplementary material for "Differential contagiousness of respiratory disease across the United States": Data S1: MLE_params.txt

```
   1.4616312931418879e-02   1.8221724092021105e-01   7.1848054167499633e+00   1.2721216579668942e-01   9.7180416113175805e-01   5.9315990930728557e-01
```
