## Supplementary material for "Differential contagiousness of respiratory disease across the United States": Data S1: Los Angeles-Long Beach-Anaheim, CA.exp

```
# time CumNum_detected_cases_Cum
57 52
58 73
59 72
60 87
61 145
62 153
63 172
64 486
65 314
66 339
67 442
68 371
69 575
70 611
71 577
72 576
73 786
74 711
75 468
76 599
77 705
78 488
79 534
80 526
81 375
82 234
83 643
84 526
85 407
86 613
87 685
88 400
89 1515
90 1339
91 1357
92 1147
93 1055
94 686
95 526
96 941
97 631
98 1635
99 794
100 1203
101 748
102 882
103 640
104 1670
105 939
106 898
107 996
108 1013
109 591
110 702
111 994
112 1392
113 1083
114 1068
115 1162
116 786
117 547
118 1214
119 1472
120 1300
121 1124
122 1185
123 1112
124 1163
125 1936
126 928
127 1272
128 1984
129 2220
130 1523
131 1150
132 1258
133 1266
134 1565
135 1648
136 1492
137 1691
138 867
139 1321
140 1447
141 2042
142 1683
143 1683
144 1136
145 951
146 1533
147 2303
148 1133
149 1687
150 2418
151 2195
```
