## Supplementary material for "Differential contagiousness of respiratory disease across the United States": Data S1: diffMatrix.txt

```
   4.6076748909625334e+00   2.4544274343439431e-02   6.9732582214382197e-03   2.3681300915143862e-02   3.1228655041387915e-01   1.6455743543486370e-01
   2.4544274343439431e-02   1.3613979451814271e-03   2.6030772402798675e-04   1.9896629366926590e-04  -8.0654271283601183e-04   2.4593798620315549e-03
   6.9732582214382197e-03   2.6030772402798675e-04   1.3782571203397374e-03   2.0980008149193704e-05  -1.4451076780744464e-03   1.2766413714452802e-03
   2.3681300915143862e-02   1.9896629366926590e-04   2.0980008149193704e-05   1.2007444085362683e-03   5.6363440162502938e-04   1.5280979413576409e-03
   3.1228655041387915e-01  -8.0654271283601183e-04  -1.4451076780744464e-03   5.6363440162502938e-04   5.4097347939360087e-02  -6.6303230346162331e-03
   1.6455743543486370e-01   2.4593798620315549e-03   1.2766413714452802e-03   1.5280979413576409e-03  -6.6303230346162331e-03   1.5070497068228950e+00
```
