## Supplementary material for "Differential contagiousness of respiratory disease across the United States": Data S1: MLE_params.txt

```
   2.7610726082571681e+01   4.1205612182574147e-01   1.3631986160823298e-01   5.4953041676034942e-01   8.5604154335748228e-01   1.0094014633813712e+01
```
