## Supplementary material for "Differential contagiousness of respiratory disease across the United States": Data S1: Jefferson County, KY-IN.exp

```
# time CumNum_detected_cases_Cum
69 78
70 41
71 60
72 16
73 65
74 37
75 28
76 135
77 14
78 70
79 76
80 34
81 19
82 46
83 64
84 22
85 37
86 19
87 128
88 138
89 86
90 70
91 46
92 70
93 143
94 30
95 21
96 72
97 106
98 69
99 45
100 79
101 52
102 52
103 33
104 96
105 63
106 66
107 55
108 70
109 6
110 60
111 142
112 -3
113 55
114 67
115 118
116 9
117 118
118 75
119 59
120 57
121 99
122 30
123 5
124 65
125 127
126 79
127 74
128 38
129 101
130 10
131 29
132 35
133 68
134 152
135 125
136 217
137 7
138 79
139 89
140 52
141 8
142 81
143 69
144 9
145 51
146 12
147 102
148 75
149 91
150 53
151 30
```
