## Supplementary material for "Differential contagiousness of respiratory disease across the United States": Data S1: diffMatrix.txt

```
   5.8360923896682294e+01   1.7702406768558096e-01   1.5213733472098994e+00   2.5412362375771469e-01   1.2237443584100158e+00   2.3323079606167507e-01
   1.7702406768558096e-01   1.8245385919075823e-03   1.3424388657920601e-02   1.0324089746233914e-03   6.3970519731679188e-04   5.6794789194413667e-04
   1.5213733472098994e+00   1.3424388657920601e-02   7.0075935904475859e+00   4.7648175773349274e-03  -2.4166652261769710e-02   4.0207937652766951e-02
   2.5412362375771469e-01   1.0324089746233914e-03   4.7648175773349274e-03   2.4361182168201852e-03   2.2358314653082969e-03   8.1074890399983801e-04
   1.2237443584100158e+00   6.3970519731679188e-04  -2.4166652261769710e-02   2.2358314653082969e-03   7.8034784636557580e-02   5.3067959600175720e-03
   2.3323079606167507e-01   5.6794789194413667e-04   4.0207937652766951e-02   8.1074890399983801e-04   5.3067959600175720e-03   1.2006142109390580e-01
```
