## Supplementary material for "Differential contagiousness of respiratory disease across the United States": Data S1: MLE_params.txt

```
   1.7488886417889386e+01   3.1822842580823274e-01   6.1896095662042443e+00   3.5097660069265935e-01   7.7163296681177065e-02   2.4657333062980995e+00
```
