## Supplementary material for "Differential contagiousness of respiratory disease across the United States": Data S1: Lubbock, TX.exp

```
# time CumNum_detected_cases_Cum
79 22
80 36
81 0
82 47
83 13
84 0
85 37
86 40
87 12
88 11
89 15
90 13
91 12
92 11
93 14
94 3
95 2
96 5
97 3
98 9
99 19
100 8
101 6
102 4
103 7
104 7
105 8
106 7
107 1
108 0
109 9
110 6
111 7
112 2
113 7
114 2
115 0
116 4
117 0
118 5
119 6
120 9
121 17
122 6
123 2
124 3
125 7
126 4
127 3
128 9
129 4
130 1
131 12
132 2
133 0
134 14
135 14
136 7
137 6
138 9
139 3
140 19
141 19
142 23
143 39
144 10
145 37
146 66
147 78
148 104
149 72
150 80
151 32
```
