## Supplementary material for "Differential contagiousness of respiratory disease across the United States": Data S1: diffMatrix.txt

```
   3.8833009971393338e+01   4.7636455349346782e+00   5.3414869325815274e-02  -4.9413924039994678e-01   8.8235742431925682e-02  -4.1816535560683049e-01   7.9131177144823858e-02   3.4776703170669909e-01  -2.4710462393909760e-01
   4.7636455349346782e+00   9.0997062256550176e+00   6.1601689359967200e-03   3.0238369769031259e-01  -3.8311387778604905e-02   8.9490540211859526e-01  -3.9166711608133044e-02  -5.5015269161402675e-03  -1.4108252357119317e-02
   5.3414869325815274e-02   6.1601689359967200e-03   1.1301552385648626e-03  -1.1377394806300685e-03   2.5164347894792127e-04   4.1899419878121686e-04   1.9101823721648318e-04  -1.0733069839348884e-03  -5.4784126387535795e-04
  -4.9413924039994678e-01   3.0238369769031259e-01  -1.1377394806300685e-03   7.1625908434457699e+00  -1.3813899427338447e-02   2.4764921149881525e-01  -2.8024165704194142e-03   3.2574191086714339e-02  -8.5028389530731815e-03
   8.8235742431925682e-02  -3.8311387778604905e-02   2.5164347894792127e-04  -1.3813899427338447e-02   2.1219684023460858e-03   1.4682597757125348e-03   4.7126411667836466e-04  -1.8339023505656055e-03  -5.9574573272962910e-04
  -4.1816535560683049e-01   8.9490540211859526e-01   4.1899419878121686e-04   2.4764921149881525e-01   1.4682597757125348e-03   8.0561843763844987e+00   4.4711117182982074e-05  -2.9072862559955805e-02   6.1004118530286477e-02
   7.9131177144823858e-02  -3.9166711608133044e-02   1.9101823721648318e-04  -2.8024165704194142e-03   4.7126411667836466e-04   4.4711117182982074e-05   1.9185111367336664e-03  -1.3972657527940616e-03  -1.5959831298127339e-03
   3.4776703170669909e-01  -5.5015269161402675e-03  -1.0733069839348884e-03   3.2574191086714339e-02  -1.8339023505656055e-03  -2.9072862559955805e-02  -1.3972657527940616e-03   5.7845091573162283e-02   3.3019072998481834e-03
  -2.4710462393909760e-01  -1.4108252357119317e-02  -5.4784126387535795e-04  -8.5028389530731815e-03  -5.9574573272962910e-04   6.1004118530286477e-02  -1.5959831298127339e-03   3.3019072998481834e-03   1.0903795704203316e-01
```
