## Supplementary material for "Differential contagiousness of respiratory disease across the United States": Data S1: MLE_params.txt

```
   1.5221611750003514e+00   3.2186760334433067e+01   2.1546535107635495e-01   8.6585677290673413e+00   3.6540546922528477e-01   2.4947750606376529e-01   1.6484477605074155e-02   7.1948058515101754e-01   2.0070923477968416e+00
```
