## Supplementary material for "Differential contagiousness of respiratory disease across the United States": Data S1: Macon-Bibb County, GA.exp

```
# time CumNum_detected_cases_Cum
86 14
87 2
88 7
89 8
90 5
91 20
92 15
93 12
94 6
95 1
96 10
97 39
98 12
99 4
100 10
101 8
102 5
103 23
104 12
105 20
106 12
107 6
108 -20
109 2
110 3
111 16
112 2
113 8
114 9
115 51
116 2
117 1
118 28
119 4
120 13
121 9
122 16
123 3
124 4
125 5
126 4
127 5
128 8
129 7
130 -1
131 18
132 5
133 17
134 16
135 10
136 2
137 -1
138 7
139 5
140 8
141 10
142 7
143 7
144 0
145 12
146 20
147 12
148 13
149 10
150 9
151 4
```
