## Supplementary material for "Differential contagiousness of respiratory disease across the United States": Data S1: diffMatrix.txt

```
   3.9395693555191301e+01   4.1269081670634714e-02   1.8143765179874929e-01   9.9414213848129040e-02   2.3137375148586015e-01  -1.7973496937837613e-01
   4.1269081670634714e-02   1.0752284575168260e-03   5.2238239098805644e-04   1.7646479000739293e-04  -8.7616345769901270e-04  -2.3390185758886861e-04
   1.8143765179874929e-01   5.2238239098805644e-04   6.6889899993414828e+00  -4.5749424949468927e-03  -2.3916202215459705e-03  -2.2846795964250093e-02
   9.9414213848129040e-02   1.7646479000739293e-04  -4.5749424949468927e-03   1.5237161779326034e-03  -1.6109625834079201e-03  -5.7758074444868169e-04
   2.3137375148586015e-01  -8.7616345769901270e-04  -2.3916202215459705e-03  -1.6109625834079201e-03   4.9562849574288699e-02  -1.1152688633778772e-03
  -1.7973496937837613e-01  -2.3390185758886861e-04  -2.2846795964250093e-02  -5.7758074444868169e-04  -1.1152688633778772e-03   1.3945233279315813e-01
```
