## Supplementary material for "Differential contagiousness of respiratory disease across the United States": Data S1: MLE_params.txt

```
   6.4702316824145978e-01   1.9923625842129344e-01   9.3997166474845066e+00   2.0379825978698948e-01   9.4959101975090465e-01   1.9734760539307046e+00
```
