## Supplementary material for "Differential contagiousness of respiratory disease across the United States": Data S1: Madison, WI.exp

```
# time CumNum_detected_cases_Cum
69 12
70 26
71 15
72 20
73 10
74 17
75 11
76 14
77 14
78 6
79 5
80 14
81 8
82 7
83 4
84 9
85 1
86 0
87 7
88 3
89 3
90 18
91 5
92 2
93 8
94 7
95 4
96 7
97 5
98 7
99 5
100 4
101 4
102 5
103 7
104 8
105 5
106 3
107 10
108 20
109 7
110 2
111 12
112 10
113 12
114 18
115 10
116 17
117 2
118 11
119 22
120 16
121 8
122 10
123 5
124 17
125 16
126 30
127 37
128 34
129 18
130 5
131 4
132 24
133 19
134 15
135 13
136 21
137 23
138 12
139 15
140 15
141 31
142 25
143 5
144 23
145 12
146 21
147 19
148 22
149 20
150 33
151 39
```
