## Supplementary material for "Differential contagiousness of respiratory disease across the United States": Data S1: diffMatrix.txt

```
   1.5231354881832486e+01  -1.0448053449962103e-01   2.6707130758267913e-02   4.8197169671403378e-01   4.9810873140794305e-02  -3.2241180657105312e-01   5.2854307600610793e-02   1.1279405936570668e-01  -6.3541714039667241e-02
  -1.0448053449962103e-01   3.0165381740317883e+00  -5.4797251474818622e-04   1.8266993698410489e-01  -6.2555715138519249e-02   8.4326822786408379e-02  -7.0447748858860548e-03  -5.4510795151143090e-03   4.5185754208930430e-03
   2.6707130758267913e-02  -5.4797251474818622e-04   1.0882682242809979e-03   1.3844372598614616e-03   2.0471181719464382e-04  -7.8840258171001783e-04   1.6819935852502646e-04  -9.0975027212900550e-04  -4.2194813241094810e-04
   4.8197169671403378e-01   1.8266993698410489e-01   1.3844372598614616e-03   6.3300190082017727e+00  -1.8144618814642990e-02   6.5818433775712204e-01   2.0087500566774523e-03  -8.5050703639989698e-03   1.0378953425343655e-01
   4.9810873140794305e-02  -6.2555715138519249e-02   2.0471181719464382e-04  -1.8144618814642990e-02   3.9500983386363967e-03  -9.6467610063162429e-03   3.4439237678795501e-04  -1.1914752830243240e-03   1.1357740636180028e-03
  -3.2241180657105312e-01   8.4326822786408379e-02  -7.8840258171001783e-04   6.5818433775712204e-01  -9.6467610063162429e-03   6.6255252925701429e+00  -2.7792690524768714e-03  -1.0004220960870912e-02  -1.5518674808007360e-01
   5.2854307600610793e-02  -7.0447748858860548e-03   1.6819935852502646e-04   2.0087500566774523e-03   3.4439237678795501e-04  -2.7792690524768714e-03   1.4025751018809504e-03  -1.6766584407325723e-03  -1.0996858332439437e-03
   1.1279405936570668e-01  -5.4510795151143090e-03  -9.0975027212900550e-04  -8.5050703639989698e-03  -1.1914752830243240e-03  -1.0004220960870912e-02  -1.6766584407325723e-03   3.9688336470852167e-02   6.6382743412507685e-03
  -6.3541714039667241e-02   4.5185754208930430e-03  -4.2194813241094810e-04   1.0378953425343655e-01   1.1357740636180028e-03  -1.5518674808007360e-01  -1.0996858332439437e-03   6.6382743412507685e-03   4.6344666115454941e-01
```
