## Supplementary material for "Differential contagiousness of respiratory disease across the United States": Data S1: MLE_params.txt

```
   2.6394326353628883e-01   1.4085868508196709e+01   2.2227634125742812e-01   3.6362316308606983e+00   5.2469545209978408e-01   4.2804001736031401e+00   1.6821382429334056e-01   9.4979036672652051e-01   3.7275191992234800e+00
```
