## Supplementary material for "Differential contagiousness of respiratory disease across the United States": Data S1: Manchester-Nashua, NH.exp

```
# time CumNum_detected_cases_Cum
74 18
75 23
76 16
77 15
78 15
79 26
80 23
81 18
82 13
83 42
84 18
85 25
86 42
87 27
88 29
89 23
90 22
91 55
92 40
93 32
94 27
95 44
96 35
97 37
98 35
99 33
100 48
101 46
102 51
103 48
104 24
105 71
106 56
107 67
108 29
109 34
110 58
111 55
112 41
113 32
114 56
115 43
116 24
117 17
118 56
119 112
120 31
121 41
122 45
123 46
124 37
125 17
126 34
127 71
128 88
129 36
130 86
131 22
132 42
133 26
134 60
135 56
136 39
137 22
138 22
139 39
140 41
141 20
142 30
143 42
144 17
145 21
146 18
147 67
148 12
149 27
150 23
151 16
```
