## Supplementary material for "Differential contagiousness of respiratory disease across the United States": Data S1: diffMatrix.txt

```
   9.6524479685980893e+00   1.7850425015689939e-02   2.2138182773905657e-01   4.1494618018088764e-02   1.5216623859527479e-02  -1.3244598805319516e-01
   1.7850425015689939e-02   1.0532718978906693e-03   1.4376367538446603e-03   4.9180582973177334e-05  -1.1621909975101673e-04   6.0512157300451701e-04
   2.2138182773905657e-01   1.4376367538446603e-03   5.8023242877174619e+00  -2.5757413285555789e-03  -6.1803547073630343e-03   8.7959484657066211e-02
   4.1494618018088764e-02   4.9180582973177334e-05  -2.5757413285555789e-03   1.2949061298517584e-03   2.7720898950399288e-04  -1.8730315161421373e-03
   1.5216623859527479e-02  -1.1621909975101673e-04  -6.1803547073630343e-03   2.7720898950399288e-04   2.2036033539869627e-03  -6.8459277609232384e-03
  -1.3244598805319516e-01   6.0512157300451701e-04   8.7959484657066211e-02  -1.8730315161421373e-03  -6.8459277609232384e-03   1.2692207210420567e+00
```
