## Supplementary material for "Differential contagiousness of respiratory disease across the United States": Data S1: MLE_params.txt

```
   1.3497099828017417e-01   2.5361742090833350e-01   8.1709680614498517e+00   2.1986591738824598e-01   5.5313816748722169e-02   6.2529255346846657e+00
```
