## Supplementary material for "Differential contagiousness of respiratory disease across the United States": Data S1: McAllen-Edinburg-Mission, TX.exp

```
# time CumNum_detected_cases_Cum
85 8
86 17
87 13
88 0
89 6
90 14
91 0
92 15
93 9
94 4
95 5
96 0
97 7
98 9
99 10
100 5
101 1
102 1
103 0
104 12
105 0
106 15
107 9
108 10
109 2
110 5
111 9
112 6
113 8
114 8
115 0
116 15
117 8
118 9
119 10
120 5
121 10
122 0
123 15
124 7
125 12
126 21
127 11
128 0
129 0
130 27
131 9
132 26
133 0
134 69
135 0
136 0
137 54
138 26
139 45
140 38
141 70
142 55
143 0
144 83
145 62
146 143
147 92
148 100
149 109
150 0
151 133
```
