## Supplementary material for "Differential contagiousness of respiratory disease across the United States": Data S1: diffMatrix.txt

```
   2.2103339493959155e+01   2.1878844679866283e-02   1.5946312458936809e-02   5.9782958316632134e-02   1.1367399553995838e-01  -4.0249975797920515e-02
   2.1878844679866283e-02   1.0484715951893841e-03   3.5946262129373511e-04   1.5437912910569690e-04  -7.2096430941832304e-04  -9.4640974316406284e-05
   1.5946312458936809e-02   3.5946262129373511e-04   6.8554449880335859e+00  -2.8432183717023883e-03  -7.4068911443590808e-03   3.6639572836712859e-03
   5.9782958316632134e-02   1.5437912910569690e-04  -2.8432183717023883e-03   1.6941244344865431e-03  -1.8737683332443480e-03  -3.0180431708371326e-04
   1.1367399553995838e-01  -7.2096430941832304e-04  -7.4068911443590808e-03  -1.8737683332443480e-03   3.9905762545702009e-02   1.5395872662357409e-03
  -4.0249975797920515e-02  -9.4640974316406284e-05   3.6639572836712859e-03  -3.0180431708371326e-04   1.5395872662357409e-03   8.1212630550526292e-03
```
