## Supplementary material for "Differential contagiousness of respiratory disease across the United States": Data S1: MLE_params.txt

```
   2.2838222286231091e-01   1.9697503644862410e-01   7.2981435490567366e+00   1.2833536342295757e-01   9.6698089246182428e-01   5.5786431619845345e-01
```
