## Supplementary material for "Differential contagiousness of respiratory disease across the United States": Data S1: Memphis, TN-MS-AR.exp

```
# time CumNum_detected_cases_Cum
64 53
65 52
66 61
67 110
68 50
69 23
70 122
71 160
72 30
73 82
74 86
75 36
76 101
77 79
78 119
79 110
80 76
81 88
82 170
83 45
84 95
85 116
86 187
87 75
88 66
89 102
90 46
91 57
92 55
93 72
94 102
95 220
96 41
97 63
98 70
99 92
100 111
101 83
102 213
103 80
104 51
105 110
106 83
107 62
108 90
109 247
110 337
111 125
112 71
113 86
114 101
115 107
116 60
117 141
118 124
119 97
120 289
121 165
122 134
123 124
124 150
125 117
126 112
127 145
128 169
129 186
130 85
131 140
132 222
133 154
134 171
135 172
136 239
137 128
138 139
139 168
140 150
141 164
142 139
143 153
144 241
145 230
146 199
147 242
148 66
149 360
150 129
151 200
```
