## Supplementary material for "Differential contagiousness of respiratory disease across the United States": Data S1: diffMatrix.txt

```
   6.0287396477424799e+01   2.1049029727231058e-01   2.2659804552345224e+00   2.8984091830561881e-01   3.8588549359353663e-01   1.1375511669372945e-01
   2.1049029727231058e-01   1.8310204459934211e-03   9.0167563585363299e-03   1.1133906826592791e-03  -2.0665194803663801e-04  -3.1119660002551260e-05
   2.2659804552345224e+00   9.0167563585363299e-03   6.6014136962111447e+00   5.8951181299619227e-03   1.7332714594297808e-02  -1.6588061188904504e-01
   2.8984091830561881e-01   1.1133906826592791e-03   5.8951181299619227e-03   2.5357011986345225e-03   4.5861284191762652e-05   3.8251820913589614e-04
   3.8588549359353663e-01  -2.0665194803663801e-04   1.7332714594297808e-02   4.5861284191762652e-05   4.8014135791273282e-02   1.0819512230570561e-02
   1.1375511669372945e-01  -3.1119660002551260e-05  -1.6588061188904504e-01   3.8251820913589614e-04   1.0819512230570561e-02   5.9670162031653062e-01
```
