## Supplementary material for "Differential contagiousness of respiratory disease across the United States": Data S1: MLE_params.txt

```
   1.4770549112957191e+01   2.7971044751745189e-01   1.1963385377141209e+00   3.0573305499216447e-01   8.5840419800821233e-01   5.2808665003484414e+00
```
