## Supplementary material for "Differential contagiousness of respiratory disease across the United States": Data S1: Merced, CA.exp

```
# time CumNum_detected_cases_Cum
115 0
116 1
117 19
118 2
119 0
120 12
121 17
122 0
123 0
124 7
125 15
126 5
127 2
128 3
129 2
130 0
131 16
132 7
133 2
134 10
135 14
136 0
137 0
138 33
139 5
140 15
141 4
142 18
143 0
144 0
145 0
146 61
147 48
148 20
149 26
150 0
151 2
```
