## Supplementary material for "Differential contagiousness of respiratory disease across the United States": Data S1: diffMatrix.txt

```
   1.5401009294967347e+01   8.6060691566726862e-03  -1.0236373627065098e-01   4.3267193923366282e-02   4.0026270497640806e-02  -6.2673234370800732e-02
   8.6060691566726862e-03   1.0122172568676191e-03  -1.4633435238543604e-04   1.0265999099479756e-04  -2.4581963773077123e-04  -7.1259726803061897e-05
  -1.0236373627065098e-01  -1.4633435238543604e-04   7.5548753686969228e+00  -2.8063264713604992e-02   2.2091194108077881e-02  -9.5955385406455984e-03
   4.3267193923366282e-02   1.0265999099479756e-04  -2.8063264713604992e-02   3.9504534138478870e-03  -2.0666212684428273e-03  -3.4585671882505017e-04
   4.0026270497640806e-02  -2.4581963773077123e-04   2.2091194108077881e-02  -2.0666212684428273e-03   2.0383078699499402e-02   1.0446748130960033e-03
  -6.2673234370800732e-02  -7.1259726803061897e-05  -9.5955385406455984e-03  -3.4585671882505017e-04   1.0446748130960033e-03   1.1635205793950113e-02
```
