## Supplementary material for "Differential contagiousness of respiratory disease across the United States": Data S1: MLE_params.txt

```
   3.2916768772692584e-01   1.8164608142126448e-01   6.4138065414775074e+00   1.3294562780977470e-01   9.7597478251050407e-01   5.4096649610118941e-01
```
