## Supplementary material for "Differential contagiousness of respiratory disease across the United States": Data S1: Miami-Fort Lauderdale-West Palm Beach, FL.exp

```
# time CumNum_detected_cases_Cum
58 68
59 97
60 125
61 112
62 152
63 261
64 290
65 411
66 518
67 606
68 434
69 594
70 486
71 722
72 716
73 789
74 423
75 796
76 687
77 535
78 661
79 699
80 693
81 546
82 691
83 373
84 535
85 411
86 941
87 421
88 474
89 500
90 549
91 240
92 789
93 544
94 161
95 499
96 350
97 428
98 181
99 244
100 594
101 395
102 248
103 569
104 320
105 298
106 445
107 118
108 452
109 316
110 203
111 513
112 191
113 435
114 458
115 472
116 418
117 419
118 166
119 207
120 632
121 325
122 309
123 260
124 413
125 240
126 109
127 302
128 574
129 410
130 328
131 351
132 221
133 581
134 657
135 558
136 576
137 518
138 428
139 524
140 615
141 624
142 898
143 1269
144 739
145 620
146 1203
147 1056
148 1262
149 1121
150 1483
151 1276
```
