## Supplementary material for "Differential contagiousness of respiratory disease across the United States": Data S1: diffMatrix.txt

```
   8.0830732383511297e+00  -6.8119615434012037e-01   5.2900868525811696e-02   1.9173350731681343e-02   3.8486857353348961e-02  -4.2398987106590913e-01   7.0027224043005473e-02   5.3212318095377353e-01   1.4174397658761670e-01
  -6.8119615434012037e-01   7.5200312932270341e+00  -2.3928915311308067e-03   1.5898783586508460e-02  -1.7465635766787002e-02   3.3597197508160854e+00  -6.6919374475382820e-02  -4.6193950809757620e-02  -6.7004744385299284e-02
   5.2900868525811696e-02  -2.3928915311308067e-03   1.7606850132551499e-03   4.4142868329419786e-04   3.1978011990295343e-04  -4.0098209848878344e-03   6.5887487406911954e-04   3.2143763778207091e-04   1.2369718335380399e-03
   1.9173350731681343e-02   1.5898783586508460e-02   4.4142868329419786e-04   1.5439980845005485e-03  -2.0251625539484232e-05   1.2132061551180754e-03   2.6626543347692624e-04  -6.0195576226583741e-04  -5.4598393901737351e-04
   3.8486857353348961e-02  -1.7465635766787002e-02   3.1978011990295343e-04  -2.0251625539484232e-05   1.3200158329204445e-03  -5.4297674720671860e-03   4.1979766735122199e-04   1.6289912898648994e-03   1.0363861457226595e-03
  -4.2398987106590913e-01   3.3597197508160854e+00  -4.0098209848878344e-03   1.2132061551180754e-03  -5.4297674720671860e-03   9.1696412146336392e+00  -5.2113881769835925e-02  -1.6773594072124906e-02  -1.5980929239466368e-01
   7.0027224043005473e-02  -6.6919374475382820e-02   6.5887487406911954e-04   2.6626543347692624e-04   4.1979766735122199e-04  -5.2113881769835925e-02   2.5446087833478868e-03   2.8077511595219588e-03   2.0036238250233577e-03
   5.3212318095377353e-01  -4.6193950809757620e-02   3.2143763778207091e-04  -6.0195576226583741e-04   1.6289912898648994e-03  -1.6773594072124906e-02   2.8077511595219588e-03   6.8560780746797653e-02   5.1121389232647091e-03
   1.4174397658761670e-01  -6.7004744385299284e-02   1.2369718335380399e-03  -5.4598393901737351e-04   1.0363861457226595e-03  -1.5980929239466368e-01   2.0036238250233577e-03   5.1121389232647091e-03   1.2644394603494293e+00
```
