## Supplementary material for "Differential contagiousness of respiratory disease across the United States": Data S1: MLE_params.txt

```
   3.1374470248944455e+01   6.5339394906210813e+01   4.6698516747533636e-01   1.5889939173315912e-01   6.3554319588336605e-01   3.1790302272983939e+00   4.0435489221694165e-01   7.8161233498973504e-01   8.0891450953735529e+00
```
