## Supplementary material for "Differential contagiousness of respiratory disease across the United States": Data S1: Michigan City-La Porte, IN.exp

```
# time CumNum_detected_cases_Cum
99 9
100 6
101 5
102 22
103 3
104 14
105 16
106 19
107 4
108 14
109 3
110 5
111 6
112 5
113 6
114 6
115 3
116 3
117 2
118 0
119 6
120 8
121 3
122 11
123 12
124 9
125 7
126 0
127 5
128 4
129 6
130 3
131 5
132 -4
133 2
134 10
135 2
136 7
137 2
138 3
139 2
140 1
141 2
142 0
143 2
144 3
145 0
146 1
147 2
148 6
149 3
150 1
151 3
```
