## Supplementary material for "Differential contagiousness of respiratory disease across the United States": Data S1: diffMatrix.txt

```
   3.6103595399278007e+01   2.8730320683266568e-02   9.4059598166595604e-01   8.3957372327461324e-02   1.2387119290865677e-01  -1.6189816809725219e-01
   2.8730320683266568e-02   1.0456588870565505e-03   1.1497163848229212e-03   1.2465204652292212e-04  -7.7975916223728804e-04  -2.6320794671781504e-04
   9.4059598166595604e-01   1.1497163848229212e-03   6.6125007263323106e+00  -6.8305850858418312e-03  -1.0716039862001831e-02   2.6762699544589309e-02
   8.3957372327461324e-02   1.2465204652292212e-04  -6.8305850858418312e-03   1.6745213324893585e-03  -1.4490910147129631e-03  -5.5345315529064403e-04
   1.2387119290865677e-01  -7.7975916223728804e-04  -1.0716039862001831e-02  -1.4490910147129631e-03   4.4821408376112620e-02   4.3294598070829637e-03
  -1.6189816809725219e-01  -2.6320794671781504e-04   2.6762699544589309e-02  -5.5345315529064403e-04   4.3294598070829637e-03   6.7076655057681248e-02
```
