## Supplementary material for "Differential contagiousness of respiratory disease across the United States": Data S1: MLE_params.txt

```
   4.7978212796400421e-01   1.8997274480331985e-01   7.2252534357603144e+00   2.5796578328409758e-01   9.8753679712959719e-01   1.3298177365456048e+00
```
