## Supplementary material for "Differential contagiousness of respiratory disease across the United States": Data S1: Milwaukee-Waukesha, WI.exp

```
# time CumNum_detected_cases_Cum
61 26
62 41
63 101
64 88
65 90
66 91
67 36
68 113
69 32
70 119
71 105
72 108
73 134
74 91
75 120
76 79
77 109
78 79
79 104
80 91
81 65
82 44
83 59
84 98
85 85
86 79
87 58
88 93
89 48
90 47
91 77
92 82
93 59
94 107
95 115
96 54
97 58
98 102
99 135
100 119
101 111
102 105
103 64
104 61
105 123
106 120
107 159
108 146
109 104
110 82
111 53
112 159
113 201
114 327
115 267
116 56
117 74
118 164
119 381
120 122
121 281
122 219
123 196
124 158
125 188
126 295
127 424
128 339
129 210
130 102
131 69
132 242
133 221
134 278
135 173
136 120
137 135
138 110
139 88
140 187
141 80
142 106
143 143
144 86
145 119
146 85
147 160
148 195
149 116
150 104
151 117
```
