## Supplementary material for "Differential contagiousness of respiratory disease across the United States": Data S1: diffMatrix.txt

```
   5.0994668323594475e+01   2.4608508556570591e-01   2.2732243093787083e+00   2.8391181196166726e-01   1.0811533947395087e+00  -1.4780925117973970e-01
   2.4608508556570591e-01   2.5654252197000781e-03   2.0706958940708318e-02   1.6271675629496568e-03   1.9679451636504994e-03   3.7165053078148805e-04
   2.2732243093787083e+00   2.0706958940708318e-02   6.4607954783232238e+00   1.1928155388754557e-02   4.9746512866933835e-03   2.3002657129547351e-02
   2.8391181196166726e-01   1.6271675629496568e-03   1.1928155388754557e-02   2.7989018755464183e-03   3.5424177599187754e-03  -1.6239198830887212e-04
   1.0811533947395087e+00   1.9679451636504994e-03   4.9746512866933835e-03   3.5424177599187754e-03   7.0000982386621322e-02  -1.1796814439999319e-02
  -1.4780925117973970e-01   3.7165053078148805e-04   2.3002657129547351e-02  -1.6239198830887212e-04  -1.1796814439999319e-02   5.1124192925361089e-01
```
