## Supplementary material for "Differential contagiousness of respiratory disease across the United States": Data S1: MLE_params.txt

```
   1.8283850549966040e+01   3.6064274692362586e-01   8.3226525938436975e+00   3.7912881964173611e-01   1.0666613789719695e-01   4.8877152155795658e+00
```
