## Supplementary material for "Differential contagiousness of respiratory disease across the United States": Data S1: Minneapolis-St. Paul-Bloomington, MN-WI.exp

```
# time CumNum_detected_cases_Cum
64 31
65 35
66 34
67 39
68 52
69 32
70 34
71 32
72 27
73 29
74 46
75 32
76 48
77 55
78 55
79 57
80 70
81 139
82 1
83 51
84 86
85 78
86 118
87 89
88 71
89 73
90 60
91 83
92 108
93 104
94 121
95 85
96 113
97 172
98 158
99 191
100 168
101 282
102 265
103 246
104 392
105 477
106 378
107 441
108 447
109 322
110 367
111 486
112 5
113 598
114 644
115 545
116 556
117 518
118 491
119 474
120 403
121 576
122 633
123 622
124 530
125 529
126 249
127 336
128 458
129 466
130 531
131 273
132 204
133 292
134 273
135 462
136 356
137 258
138 234
139 218
140 226
141 316
142 274
143 301
144 248
145 201
146 147
147 214
148 222
149 242
150 274
151 298
```
