## Supplementary material for "Differential contagiousness of respiratory disease across the United States": Data S1: diffMatrix.txt

```
   1.0982619006544628e+01   4.1118677482114191e-01   2.1903001061394391e-02  -9.6272389526308755e-01   4.5581818450939275e-02   7.7729918606871728e-01   3.4492910774746012e-02   6.6690057632564345e-02  -2.4138016287784322e-02
   4.1118677482114191e-01   4.2884170362743337e+00   6.4131672904374959e-04  -4.4899323516202988e-01   7.9464714944673890e-03   1.2922128467148406e+00   2.0808550858126416e-02   2.4226450994493436e-02  -2.0932352149599753e-01
   2.1903001061394391e-02   6.4131672904374959e-04   1.0842587156793266e-03  -3.5087367917087590e-03   1.8022991760885214e-04   6.9146729914939533e-04   1.0490128873760779e-04  -1.1003763438252681e-03  -1.0795178049932707e-03
  -9.6272389526308755e-01  -4.4899323516202988e-01  -3.5087367917087590e-03   4.9620511295369703e+00  -1.0399267878502459e-02  -1.1054623853041878e+00  -4.4499126316679717e-03   6.3531784683457646e-02  -1.4351170946817890e-01
   4.5581818450939275e-02   7.9464714944673890e-03   1.8022991760885214e-04  -1.0399267878502459e-02   1.4362613250028095e-03   2.0394198984226759e-03   2.2613378227252567e-04  -2.2345641606514397e-03  -2.7362467311295448e-03
   7.7729918606871728e-01   1.2922128467148406e+00   6.9146729914939533e-04  -1.1054623853041878e+00   2.0394198984226759e-03   6.5343845121383195e+00  -5.8906491985448598e-03   3.3854916999401533e-02   5.9266467946926867e-02
   3.4492910774746012e-02   2.0808550858126416e-02   1.0490128873760779e-04  -4.4499126316679717e-03   2.2613378227252567e-04  -5.8906491985448598e-03   1.4554936933645476e-03  -8.9526816585385372e-04  -1.3645193197105486e-03
   6.6690057632564345e-02   2.4226450994493436e-02  -1.1003763438252681e-03   6.3531784683457646e-02  -2.2345641606514397e-03   3.3854916999401533e-02  -8.9526816585385372e-04   4.4042821052610731e-02   2.9001514808202570e-02
  -2.4138016287784322e-02  -2.0932352149599753e-01  -1.0795178049932707e-03  -1.4351170946817890e-01  -2.7362467311295448e-03   5.9266467946926867e-02  -1.3645193197105486e-03   2.9001514808202570e-02   5.9308294531988737e-01
```
