## Supplementary material for "Differential contagiousness of respiratory disease across the United States": Data S1: MLE_params.txt

```
   6.9796095271245140e-01   5.1960214029881264e+01   2.3156405072219208e-01   8.3100518536137002e+00   1.1997502225782884e-01   1.7418001551603233e+00   3.1159961977405531e-01   9.5531722877024050e-01   5.7084559739174265e+00
```
