## Supplementary material for "Differential contagiousness of respiratory disease across the United States": Data S1: Mobile, AL.exp

```
# time CumNum_detected_cases_Cum
77 47
78 84
79 53
80 48
81 25
82 37
83 18
84 52
85 34
86 34
87 12
88 26
89 17
90 42
91 39
92 51
93 36
94 44
95 35
96 26
97 58
98 48
99 16
100 43
101 75
102 27
103 24
104 47
105 46
106 45
107 57
108 48
109 11
110 14
111 34
112 40
113 65
114 46
115 28
116 20
117 35
118 16
119 72
120 53
121 42
122 67
123 14
124 38
125 21
126 31
127 40
128 39
129 30
130 50
131 44
132 13
133 1
134 38
135 23
136 45
137 58
138 28
139 29
140 60
141 50
142 32
143 37
144 37
145 27
146 49
147 19
148 51
149 65
150 34
151 62
```
