## Supplementary material for "Differential contagiousness of respiratory disease across the United States": Data S1: diffMatrix.txt

```
   6.0007372352738429e+01   1.1912019205797054e-01   1.5197482106183571e+00   2.1314149672701049e-01   7.2558744711652223e-01   4.4168324814736742e-01
   1.1912019205797054e-01   1.3059447219847795e-03   4.2613141811590968e-03   5.1399793220516438e-04  -1.3630659630316279e-04   3.0623975033872034e-04
   1.5197482106183571e+00   4.2613141811590968e-03   6.2710449814862192e+00   2.9001368547916955e-03   3.9472474541618158e-04   8.2903375912566968e-02
   2.1314149672701049e-01   5.1399793220516438e-04   2.9001368547916955e-03   1.9114521940209082e-03   5.2633134505575881e-04   7.3643505589309128e-04
   7.2558744711652223e-01  -1.3630659630316279e-04   3.9472474541618158e-04   5.2633134505575881e-04   5.7825717672039298e-02   1.3544013247143724e-02
   4.4168324814736742e-01   3.0623975033872034e-04   8.2903375912566968e-02   7.3643505589309128e-04   1.3544013247143724e-02   7.8332705474553355e-01
```
