## Supplementary material for "Differential contagiousness of respiratory disease across the United States": Data S1: MLE_params.txt

```
   2.4431425331425274e+01   2.5857766108444596e-01   9.0655694699547009e+00   2.9166298738836777e-01   9.0953306892218588e-01   4.9492121325411125e+00
```
