## Supplementary material for "Differential contagiousness of respiratory disease across the United States": Data S1: Modesto, CA.exp

```
# time CumNum_detected_cases_Cum
87 15
88 5
89 0
90 10
91 15
92 7
93 6
94 22
95 8
96 18
97 12
98 15
99 35
100 6
101 20
102 11
103 17
104 0
105 33
106 0
107 27
108 0
109 13
110 0
111 16
112 9
113 11
114 7
115 15
116 12
117 0
118 22
119 5
120 0
121 23
122 8
123 17
124 13
125 11
126 7
127 6
128 16
129 19
130 26
131 6
132 17
133 25
134 24
135 24
136 25
137 36
138 36
139 54
140 32
141 49
142 0
143 20
144 30
145 37
146 94
147 25
148 109
149 108
150 54
151 49
```
