## Supplementary material for "Differential contagiousness of respiratory disease across the United States": Data S1: diffMatrix.txt

```
   1.4800074801699337e+01   1.2754870655558451e-02   2.4936671203381205e-01   3.5002016373296314e-02   9.2354054103426592e-02  -9.8925285570077598e-02
   1.2754870655558451e-02   1.0216467863830752e-03   2.6039309564789210e-04   6.8448393453455884e-05  -3.6717256546329151e-04  -2.0273731969153801e-04
   2.4936671203381205e-01   2.6039309564789210e-04   6.6067802383868255e+00  -2.8797120906489562e-03   7.4281816472371431e-03   3.6159468847630827e-02
   3.5002016373296314e-02   6.8448393453455884e-05  -2.8797120906489562e-03   1.3087166256127397e-03  -9.7452119257969406e-04  -7.2306626379007189e-04
   9.2354054103426592e-02  -3.6717256546329151e-04   7.4281816472371431e-03  -9.7452119257969406e-04   2.6737723645720374e-02   4.0651998350295822e-03
  -9.8925285570077598e-02  -2.0273731969153801e-04   3.6159468847630827e-02  -7.2306626379007189e-04   4.0651998350295822e-03   7.0268593342664443e-02
```
