## Supplementary material for "Differential contagiousness of respiratory disease across the United States": Data S1: MLE_params.txt

```
   1.8495371482152073e-01   1.9579969570298056e-01   6.6467782647313722e+00   1.2895105869448314e-01   9.7927169088150423e-01   1.6793109996358195e+00
```
