## Supplementary material for "Differential contagiousness of respiratory disease across the United States": Data S1: Monroe, LA.exp

```
# time CumNum_detected_cases_Cum
75 55
76 41
77 13
78 29
79 28
80 28
81 19
82 18
83 5
84 30
85 29
86 45
87 17
88 31
89 8
90 17
91 23
92 31
93 25
94 18
95 13
96 24
97 11
98 26
99 38
100 32
101 31
102 19
103 23
104 9
105 17
106 11
107 8
108 25
109 9
110 4
111 16
112 61
113 12
114 29
115 38
116 21
117 11
118 12
119 14
120 94
121 9
122 1
123 3
124 61
125 27
126 33
127 19
128 0
129 60
130 33
131 23
132 25
133 30
134 36
135 60
136 37
137 42
138 31
139 60
140 58
141 47
142 50
143 89
144 40
145 42
146 19
147 70
148 0
149 -71
150 49
151 33
```
