## Supplementary material for "Differential contagiousness of respiratory disease across the United States": Data S1: diffMatrix.txt

```
   4.2812981040158157e+01   7.1211001575063951e-02  -2.7533073674861241e-01   1.4304094479938867e-01   1.8993321766614119e-01  -2.8117208008196802e-02
   7.1211001575063951e-02   1.1429875951465792e-03  -3.6890449302277254e-04   2.8123863704916793e-04  -4.2579836673167266e-04  -1.0261161601341467e-04
  -2.7533073674861241e-01  -3.6890449302277254e-04   6.3828312534728910e+00  -4.2397363834127460e-03   1.1627583422939264e-02   1.5708735955802491e-02
   1.4304094479938867e-01   2.8123863704916793e-04  -4.2397363834127460e-03   1.6132753894574875e-03  -3.8705356215844224e-04  -2.1348849319980092e-04
   1.8993321766614119e-01  -4.2579836673167266e-04   1.1627583422939264e-02  -3.8705356215844224e-04   3.3763578404605893e-02   1.2079184411137350e-03
  -2.8117208008196802e-02  -1.0261161601341467e-04   1.5708735955802491e-02  -2.1348849319980092e-04   1.2079184411137350e-03   1.1761552844786163e-01
```
