## Supplementary material for "Differential contagiousness of respiratory disease across the United States": Data S1: MLE_params.txt

```
   2.6771134970096133e-01   2.1406003180826508e-01   8.9170575276110799e+00   1.9257344561113451e-01   9.1351364955715608e-01   2.1927759877129835e+00
```
