## Supplementary material for "Differential contagiousness of respiratory disease across the United States": Data S1: Monroe, MI.exp

```
# time CumNum_detected_cases_Cum
85 6
86 6
87 1
88 9
89 3
90 5
91 6
92 8
93 7
94 5
95 6
96 2
97 2
98 7
99 3
100 9
101 7
102 8
103 9
104 7
105 27
106 17
107 12
108 4
109 2
110 4
111 6
112 5
113 11
114 2
115 3
116 9
117 4
118 0
119 5
120 4
121 13
122 6
123 0
124 2
125 1
126 0
127 4
128 1
129 -1
130 6
131 -1
132 -1
133 1
134 1
135 79
136 3
137 1
138 2
139 1
140 0
141 1
142 1
143 6
144 1
145 1
146 1
147 -1
148 1
149 4
150 1
151 0
```
