## Supplementary material for "Differential contagiousness of respiratory disease across the United States": Data S1: diffMatrix.txt

```
   1.5740156512854412e+01   1.6708969126363625e-02   6.3858341523367479e-01   4.3219119689728532e-02   4.5349348553883256e-02  -1.0354236406937035e-01
   1.6708969126363625e-02   1.0343196468846775e-03   6.4961454020619181e-04   1.0137679379809687e-04  -5.3167874895667581e-04  -1.6575578038045057e-04
   6.3858341523367479e-01   6.4961454020619181e-04   6.4468380355198152e+00  -4.9871604604157854e-03   6.2349495910796644e-03   1.9213277348258447e-02
   4.3219119689728532e-02   1.0137679379809687e-04  -4.9871604604157854e-03   1.4797284470349848e-03  -1.1742342489524720e-03  -4.7466296865233032e-04
   4.5349348553883256e-02  -5.3167874895667581e-04   6.2349495910796644e-03  -1.1742342489524720e-03   3.0399621278480501e-02   1.8390995769894374e-03
  -1.0354236406937035e-01  -1.6575578038045057e-04   1.9213277348258447e-02  -4.7466296865233032e-04   1.8390995769894374e-03   3.4915478746779374e-02
```
