## Supplementary material for "Differential contagiousness of respiratory disease across the United States": Data S1: MLE_params.txt

```
   6.6364331925227837e-02   1.9874017227721258e-01   9.7472031635120437e+00   2.3700863870042749e-01   9.8873389485852092e-01   1.1400172898826797e+00
```
