## Supplementary material for "Differential contagiousness of respiratory disease across the United States": Data S1: Montgomery, AL.exp

```
# time CumNum_detected_cases_Cum
83 25
84 40
85 19
86 7
87 15
88 19
89 12
90 22
91 11
92 13
93 16
94 16
95 7
96 6
97 28
98 27
99 26
100 22
101 35
102 44
103 46
104 33
105 28
106 50
107 30
108 57
109 56
110 50
111 61
112 24
113 77
114 47
115 52
116 11
117 60
118 68
119 130
120 90
121 58
122 80
123 55
124 111
125 167
126 82
127 127
128 71
129 73
130 106
131 108
132 66
133 24
134 47
135 66
136 132
137 84
138 105
139 127
140 102
141 209
142 145
143 156
144 217
145 116
146 83
147 48
148 161
149 93
150 113
151 52
```
