## Supplementary material for "Differential contagiousness of respiratory disease across the United States": Data S1: diffMatrix.txt

```
   1.4934346456195202e+01   1.4694104897768448e-02  -1.2217604182421961e-01   3.9789253297588992e-02   1.1936352848687797e-01  -3.5418394481911242e-01
   1.4694104897768448e-02   1.0281281080303992e-03  -6.8188411194501262e-04   7.2856797838876368e-05  -4.9946540173488282e-04  -4.0192627983734306e-04
  -1.2217604182421961e-01  -6.8188411194501262e-04   7.0489899953892436e+00  -5.0914138202740608e-03   3.5471894089990873e-02  -2.6021318236800894e-01
   3.9789253297588992e-02   7.2856797838876368e-05  -5.0914138202740608e-03   1.2378380458198518e-03  -9.5647033378283011e-04  -1.1249881564710171e-03
   1.1936352848687797e-01  -4.9946540173488282e-04   3.5471894089990873e-02  -9.5647033378283011e-04   3.4108857972470034e-02  -3.1137501345383819e-03
  -3.5418394481911242e-01  -4.0192627983734306e-04  -2.6021318236800894e-01  -1.1249881564710171e-03  -3.1137501345383819e-03   5.2241427823003006e-01
```
