## Supplementary material for "Differential contagiousness of respiratory disease across the United States": Data S1: MLE_params.txt

```
   4.1709849595638449e-02   2.0357366028213011e-01   6.4339750615609272e+00   1.0943929838407689e-01   9.7846536515723226e-01   4.3732655870548172e+00
```
