## Supplementary material for "Differential contagiousness of respiratory disease across the United States": Data S1: Mount Vernon-Anacortes, WA.exp

```
# time CumNum_detected_cases_Cum
84 6
85 9
86 8
87 4
88 8
89 17
90 0
91 16
92 10
93 2
94 4
95 12
96 10
97 0
98 13
99 16
100 7
101 0
102 9
103 3
104 7
105 15
106 10
107 2
108 6
109 4
110 1
111 4
112 5
113 0
114 12
115 2
116 0
117 1
118 0
119 0
120 0
121 0
122 0
123 0
124 0
125 1
126 1
127 0
128 2
129 2
130 2
131 1
132 3
133 5
134 3
135 4
136 -1
137 0
138 1
139 0
140 0
141 2
142 2
143 3
144 4
145 2
146 1
147 5
148 5
149 5
150 3
151 3
```
