## Supplementary material for "Differential contagiousness of respiratory disease across the United States": Data S1: diffMatrix.txt

```
   7.4084372349358532e+00   7.9323286931572805e-03  -4.0738324091218253e-01   2.1316202662409550e-02   2.1649535094640193e-02  -5.3081800578187739e-02
   7.9323286931572805e-03   1.0204275917494962e-03  -5.2776281964929611e-04   6.8797773111851378e-05  -3.4231410484300052e-04  -1.2923509687451956e-04
  -4.0738324091218253e-01  -5.2776281964929611e-04   6.4010048245736835e+00  -6.2527583384229214e-03   1.5830661086429259e-02   1.3415773619131056e-02
   2.1316202662409550e-02   6.8797773111851378e-05  -6.2527583384229214e-03   1.3999055582403469e-03  -7.7685725045170087e-04  -2.6956836256981676e-04
   2.1649535094640193e-02  -3.4231410484300052e-04   1.5830661086429259e-02  -7.7685725045170087e-04   2.0661383703550612e-02   3.1011547079035132e-03
  -5.3081800578187739e-02  -1.2923509687451956e-04   1.3415773619131056e-02  -2.6956836256981676e-04   3.1011547079035132e-03   2.2530653399911560e-02
```
