## Supplementary material for "Differential contagiousness of respiratory disease across the United States": Data S1: MLE_params.txt

```
   2.0855478385735726e-01   2.0022533958254696e-01   7.4564841251900766e+00   2.7545990679781762e-01   9.9925097894881509e-01   8.2463937240560881e-01
```
