## Supplementary material for "Differential contagiousness of respiratory disease across the United States": Data S1: Muncie, IN.exp

```
# time CumNum_detected_cases_Cum
103 0
104 9
105 3
106 1
107 1
108 5
109 6
110 4
111 -1
112 2
113 5
114 19
115 7
116 16
117 19
118 1
119 0
120 22
121 9
122 12
123 9
124 5
125 3
126 3
127 17
128 1
129 8
130 0
131 0
132 0
133 2
134 2
135 8
136 2
137 1
138 0
139 1
140 -1
141 0
142 0
143 2
144 1
145 0
146 0
147 1
148 2
149 2
150 1
151 -1
```
