## Supplementary material for "Differential contagiousness of respiratory disease across the United States": Data S1: diffMatrix.txt

```
   1.6056606432447264e+01   1.0839946630770425e-02   8.2075231304819740e-01   2.3807071325763225e-02   6.9109349301129538e-02  -8.0084752905394144e-02
   1.0839946630770425e-02   1.0184063723345624e-03   1.1007973454466964e-03   7.1288504307914126e-05  -4.2417142350222330e-04  -2.0060265948266130e-04
   8.2075231304819740e-01   1.1007973454466964e-03   7.4882767132488679e+00  -3.7626414221530631e-02   6.5250296184658644e-03  -2.6990035062368509e-02
   2.3807071325763225e-02   7.1288504307914126e-05  -3.7626414221530631e-02   2.9400045099905806e-03  -1.9871339379499099e-03  -2.7135031480854616e-04
   6.9109349301129538e-02  -4.2417142350222330e-04   6.5250296184658644e-03  -1.9871339379499099e-03   2.9383912266884943e-02   5.2662603767998587e-03
  -8.0084752905394144e-02  -2.0060265948266130e-04  -2.6990035062368509e-02  -2.7135031480854616e-04   5.2662603767998587e-03   6.9030427290637020e-02
```
