## Supplementary material for "Differential contagiousness of respiratory disease across the United States": Data S1: MLE_params.txt

```
   3.8994678701748586e-01   1.8709791492054623e-01   1.6121807844803923e-01   4.1116655020253184e-01   9.8695349829892753e-01   1.2363469774011178e+00
```
