## Supplementary material for "Differential contagiousness of respiratory disease across the United States": Data S1: Muskegon, MI.exp

```
# time CumNum_detected_cases_Cum
94 9
95 15
96 6
97 8
98 20
99 14
100 12
101 13
102 3
103 9
104 5
105 17
106 9
107 0
108 10
109 13
110 17
111 17
112 5
113 29
114 17
115 16
116 18
117 27
118 6
119 11
120 22
121 9
122 22
123 7
124 13
125 1
126 2
127 13
128 12
129 5
130 7
131 2
132 3
133 9
134 18
135 15
136 2
137 14
138 3
139 5
140 12
141 4
142 3
143 1
144 6
145 2
146 0
147 6
148 11
149 9
150 7
151 9
```
