## Supplementary material for "Differential contagiousness of respiratory disease across the United States": Data S1: diffMatrix.txt

```
   2.8086950867958191e+01   2.2610699132941541e-02   1.7853774502725732e+00   5.9419178683397536e-02   1.7786863928207122e-01  -1.4505119334979574e-01
   2.2610699132941541e-02   1.0304482661132549e-03   1.4989521596778794e-03   8.3979988435501407e-05  -4.0632938016032697e-04  -3.6806237216751263e-04
   1.7853774502725732e+00   1.4989521596778794e-03   7.1417815622796494e+00  -6.0366117224159395e-03   2.1873683624321058e-02  -5.4909720985073851e-02
   5.9419178683397536e-02   8.3979988435501407e-05  -6.0366117224159395e-03   1.3919359322896367e-03  -8.3152215087558775e-04  -1.0946351284457743e-03
   1.7786863928207122e-01  -4.0632938016032697e-04   2.1873683624321058e-02  -8.3152215087558775e-04   3.2766371649002611e-02   1.0349182225875452e-02
  -1.4505119334979574e-01  -3.6806237216751263e-04  -5.4909720985073851e-02  -1.0946351284457743e-03   1.0349182225875452e-02   3.3701188150957995e-01
```
