## Supplementary material for "Differential contagiousness of respiratory disease across the United States": Data S1: MLE_params.txt

```
   1.2481380256216917e-01   1.9409735879578788e-01   5.1382299459947580e+00   2.1039179347167236e-01   9.5160084300786996e-01   2.5377341727253491e+00
```
