## Supplementary material for "Differential contagiousness of respiratory disease across the United States": Data S1: Myrtle Beach-Conway-North Myrtle Beach, SC-NC.exp

```
# time CumNum_detected_cases_Cum
87 9
88 9
89 0
90 5
91 2
92 7
93 2
94 3
95 2
96 7
97 5
98 0
99 4
100 8
101 1
102 3
103 6
104 10
105 1
106 4
107 9
108 6
109 6
110 5
111 2
112 4
113 6
114 5
115 14
116 5
117 3
118 6
119 26
120 19
121 26
122 19
123 6
124 2
125 10
126 12
127 3
128 20
129 15
130 17
131 24
132 32
133 17
134 37
135 33
136 39
137 54
138 74
139 51
140 101
141 53
142 91
143 115
144 108
145 71
146 123
147 130
148 171
149 152
150 144
151 128
```
