## Supplementary material for "Differential contagiousness of respiratory disease across the United States": Data S1: diffMatrix.txt

```
   9.2173694518997706e+00   2.6935004094916742e-01   8.2475105717965003e-03  -4.7944577176538655e-01  -1.7645253175378114e-02  -8.9826428792162472e-01   1.2073683384306018e-02   5.0760536045492237e-02  -5.3958963806494911e-02
   2.6935004094916742e-01   2.1588605591947623e+00   1.1926509050077235e-03  -2.8617443432728285e-01  -1.4855343919547825e-01   5.3239076442086175e-01  -2.6012014561519886e-03  -4.5309733073380355e-02   7.2986417487619125e-03
   8.2475105717965003e-03   1.1926509050077235e-03   1.0150307183256805e-03  -5.6770053401456280e-04  -4.1819114003101644e-06  -1.0066099939729071e-03   2.2115793061678185e-05  -2.6822111841406617e-04  -3.1608711607372615e-04
  -4.7944577176538655e-01  -2.8617443432728285e-01  -5.6770053401456280e-04   4.4315367943584674e+00  -1.4466452343269230e-02  -2.6504058628701088e-01   3.1879210113759763e-04  -5.8470035703246433e-03   2.3679015017933625e-01
  -1.7645253175378114e-02  -1.4855343919547825e-01  -4.1819114003101644e-06  -1.4466452343269230e-02   1.7971994078591007e-02   3.9148591668240078e-02   1.8874285344728698e-04   1.7698804082828818e-03  -1.6129979567099271e-03
  -8.9826428792162472e-01   5.3239076442086175e-01  -1.0066099939729071e-03  -2.6504058628701088e-01   3.9148591668240078e-02   7.8524903767275624e+00   4.6190086587813466e-04  -1.1580886631770657e-02   1.4874352536127475e-01
   1.2073683384306018e-02  -2.6012014561519886e-03   2.2115793061678185e-05   3.1879210113759763e-04   1.8874285344728698e-04   4.6190086587813466e-04   1.1268861723506445e-03  -3.4006963880986994e-04  -1.4618281752032125e-03
   5.0760536045492237e-02  -4.5309733073380355e-02  -2.6822111841406617e-04  -5.8470035703246433e-03   1.7698804082828818e-03  -1.1580886631770657e-02  -3.4006963880986994e-04   1.9929285826454091e-02   9.4991480066631811e-03
  -5.3958963806494911e-02   7.2986417487619125e-03  -3.1608711607372615e-04   2.3679015017933625e-01  -1.6129979567099271e-03   1.4874352536127475e-01  -1.4618281752032125e-03   9.4991480066631811e-03   4.0489191137297870e-01
```
