## Supplementary material for "Differential contagiousness of respiratory disease across the United States": Data S1: MLE_params.txt

```
   2.4297120808166310e+00   2.1157425061877611e+00   2.0105916289764580e-01   9.2489674698154296e+00   9.6883328693995341e-01   1.6508255096796709e-01   1.3966490112446708e-03   9.6072078593901156e-01   3.5864949591314974e+00
```
