## Supplementary material for "Differential contagiousness of respiratory disease across the United States": Data S1: Naples-Marco Island, FL.exp

```
# time CumNum_detected_cases_Cum
73 18
74 10
75 18
76 22
77 11
78 21
79 24
80 25
81 9
82 15
83 4
84 16
85 20
86 29
87 12
88 6
89 7
90 7
91 6
92 24
93 19
94 9
95 17
96 10
97 6
98 13
99 15
100 14
101 18
102 12
103 13
104 3
105 21
106 28
107 7
108 22
109 18
110 14
111 77
112 21
113 18
114 33
115 8
116 25
117 58
118 24
119 28
120 54
121 48
122 35
123 56
124 31
125 23
126 29
127 67
128 53
129 60
130 25
131 41
132 25
133 74
134 135
135 60
136 94
137 71
138 31
139 58
140 102
141 61
142 73
143 71
144 91
145 66
146 137
147 88
148 66
149 109
150 105
151 62
```
