## Supplementary material for "Differential contagiousness of respiratory disease across the United States": Data S1: diffMatrix.txt

```
   9.6531046188599010e+00   9.1866113074634526e-01   1.7806426818250891e-02   3.1838811072764672e-01   4.6623826909534288e-02   3.0732857171127526e+00   2.8719769057627666e-02  -9.2756069345792183e-02  -9.4335904537531629e-02
   9.1866113074634526e-01   1.3520899775052703e+01  -1.9959054177193683e-03  -1.2381283361266413e+00  -1.2767595482111008e-01   1.8444487006540411e+00  -3.5256763534493175e-02   9.8998006489270568e-02  -2.5524587679515909e-01
   1.7806426818250891e-02  -1.9959054177193683e-03   1.0612193893400174e-03  -4.3841445191152955e-04   2.3410046884147221e-04   5.8318024136246246e-03   1.0612403520676393e-04  -1.1042457778056636e-03   1.7150221304290162e-04
   3.1838811072764672e-01  -1.2381283361266413e+00  -4.3841445191152955e-04   4.5106422952715688e+00   4.2633550652595824e-03   5.4926135629229067e-01   1.6901311549296356e-03   7.2771987051522810e-02   1.5097124399820622e-01
   4.6623826909534288e-02  -1.2767595482111008e-01   2.3410046884147221e-04   4.2633550652595824e-03   3.6378705178699818e-03   9.3113292599858351e-03   5.3707711179725413e-04  -4.5883874542230734e-03  -1.6441072504116579e-03
   3.0732857171127526e+00   1.8444487006540411e+00   5.8318024136246246e-03   5.4926135629229067e-01   9.3113292599858351e-03   4.5847240571640713e+00   2.7740201058982177e-04  -4.4971041824983411e-02   5.0971028501317774e-02
   2.8719769057627666e-02  -3.5256763534493175e-02   1.0612403520676393e-04   1.6901311549296356e-03   5.3707711179725413e-04   2.7740201058982177e-04   1.3618643214165596e-03  -2.1040815320313025e-03   1.2718553287770070e-03
  -9.2756069345792183e-02   9.8998006489270568e-02  -1.1042457778056636e-03   7.2771987051522810e-02  -4.5883874542230734e-03  -4.4971041824983411e-02  -2.1040815320313025e-03   3.9073238809677176e-02  -2.7206770735438913e-02
  -9.4335904537531629e-02  -2.5524587679515909e-01   1.7150221304290162e-04   1.5097124399820622e-01  -1.6441072504116579e-03   5.0971028501317774e-02   1.2718553287770070e-03  -2.7206770735438913e-02   1.4063171240337766e+00
```
