## Supplementary material for "Differential contagiousness of respiratory disease across the United States": Data S1: MLE_params.txt

```
   2.5008228767082452e-01   1.5206454011583091e+01   2.1571825153766061e-01   8.3117286433967141e+00   3.3851267275994573e-01   9.7172880773844668e+00   1.2397839169728535e-01   9.5955686423785536e-01   6.3366057151561721e+00
```
