## Supplementary material for "Differential contagiousness of respiratory disease across the United States": Data S1: Nashville-DavidsonΓÇôMurfreesboroΓÇôFranklin, TN.exp

```
# time CumNum_detected_cases_Cum
60 47
61 17
62 121
63 23
64 67
65 80
66 106
67 47
68 152
69 111
70 264
71 286
72 99
73 111
74 140
75 155
76 132
77 117
78 40
79 154
80 106
81 92
82 101
83 102
84 82
85 97
86 107
87 108
88 111
89 48
90 212
91 91
92 212
93 84
94 106
95 249
96 173
97 126
98 140
99 104
100 1125
101 449
102 236
103 228
104 170
105 76
106 106
107 87
108 198
109 83
110 84
111 169
112 148
113 56
114 170
115 117
116 89
117 133
118 310
119 114
120 98
121 146
122 161
123 114
124 183
125 248
126 169
127 148
128 146
129 195
130 0
131 232
132 366
133 228
134 147
135 184
136 234
137 201
138 163
139 312
140 243
141 133
142 241
143 145
144 181
145 431
146 288
147 188
148 197
149 375
150 346
151 164
```
