## Supplementary material for "Differential contagiousness of respiratory disease across the United States": Data S1: diffMatrix.txt

```
   4.0327891261526808e+01   2.7363637953687953e-01   4.8607581544877174e+00   2.0476984526773129e-01   6.5727802128975032e-01   6.0510341750894911e-02
   2.7363637953687953e-01   3.3785228217051030e-03   6.2918526326553439e-02   1.4490348664727031e-03   5.9532426365914741e-04  -7.3223125088981355e-04
   4.8607581544877174e+00   6.2918526326553439e-02   8.0463662897693986e+00   4.4882532289201244e-03  -1.1520565031484906e-01  -1.7068989633428239e-01
   2.0476984526773129e-01   1.4490348664727031e-03   4.4882532289201244e-03   2.4599238857806018e-03   2.6587486650801032e-03   5.3567188145792308e-04
   6.5727802128975032e-01   5.9532426365914741e-04  -1.1520565031484906e-01   2.6587486650801032e-03   6.4697702803321711e-02   5.3813475761935962e-03
   6.0510341750894911e-02  -7.3223125088981355e-04  -1.7068989633428239e-01   5.3567188145792308e-04   5.3813475761935962e-03   1.6111823262377323e-01
```
