## Supplementary material for "Differential contagiousness of respiratory disease across the United States": Data S1: MLE_params.txt

```
   2.5039636958836105e+01   3.4555752122088335e-01   2.7421980284050196e-01   4.4752353793223504e-01   8.8619309465436291e-01   3.1302549933922168e+00
```
