## Supplementary material for "Differential contagiousness of respiratory disease across the United States": Data S1: New Haven-Milford, CT.exp

```
# time CumNum_detected_cases_Cum
66 14
67 44
68 93
69 144
70 94
71 36
72 244
73 133
74 138
75 306
76 196
77 281
78 238
79 200
80 332
81 231
82 412
83 185
84 215
85 405
86 357
87 223
88 128
89 401
90 221
91 318
92 253
93 222
94 223
95 206
96 278
97 96
98 116
99 331
100 364
101 124
102 0
103 86
104 227
105 82
106 259
107 209
108 204
109 118
110 51
111 170
112 140
113 142
114 169
115 194
116 84
117 179
118 89
119 160
120 76
121 93
122 91
123 58
124 112
125 104
126 3
127 74
128 43
129 68
130 14
131 156
132 46
133 23
134 34
135 91
136 144
137 11
138 32
139 15
140 36
141 19
142 49
143 42
144 13
145 21
146 23
147 11
148 16
149 31
150 38
151 11
```
