## Supplementary material for "Differential contagiousness of respiratory disease across the United States": Data S1: diffMatrix.txt

```
   2.8687291545719845e+01   1.6067855868605649e-01   4.3480529687359160e-02   2.6870070403065421e-01   6.5386794761774325e-01  -1.1955664764658770e-02
   1.6067855868605649e-01   2.9539831430529353e-03   3.4882628949798136e-03  -9.9457535643242089e-05  -2.7554731676879391e-03   8.7170681627235784e-04
   4.3480529687359160e-02   3.4882628949798136e-03   1.7390757219549188e-02  -6.2936048550804712e-03  -1.5675978546149581e-02   1.1360752177978759e-03
   2.6870070403065421e-01  -9.9457535643242089e-05  -6.2936048550804712e-03   7.2180484009836251e-03   1.4889020834828799e-02  -1.1318404490435125e-03
   6.5386794761774325e-01  -2.7554731676879391e-03  -1.5675978546149581e-02   1.4889020834828799e-02   6.7939589132618439e-02  -8.3136536594702118e-03
  -1.1955664764658770e-02   8.7170681627235784e-04   1.1360752177978759e-03  -1.1318404490435125e-03  -8.3136536594702118e-03   1.8644367065018111e-01
```
