## Supplementary material for "Differential contagiousness of respiratory disease across the United States": Data S1: MLE_params.txt

```
   2.6042725321250099e+01   3.9155045300006630e-01   1.6596415756814747e-01   4.9468651900522720e-01   7.9534772089421987e-02   2.7738046385807533e+00
```
