## Supplementary material for "Differential contagiousness of respiratory disease across the United States": Data S1: New Orleans-Metairie, LA.exp

```
# time CumNum_detected_cases_Cum
57 85
58 121
59 174
60 58
61 231
62 164
63 251
64 331
65 306
66 390
67 87
68 298
69 852
70 793
71 2138
72 755
73 1278
74 237
75 1109
76 952
77 394
78 720
79 486
80 418
81 218
82 197
83 251
84 190
85 240
86 226
87 180
88 130
89 433
90 108
91 139
92 189
93 129
94 60
95 130
96 90
97 74
98 131
99 92
100 215
101 148
102 53
103 89
104 144
105 149
106 71
107 42
108 147
109 46
110 69
111 79
112 114
113 93
114 81
115 86
116 98
117 43
118 104
119 65
120 111
121 112
122 10
123 30
124 166
125 66
126 106
127 75
128 0
129 198
130 95
131 108
132 98
133 75
134 59
135 83
136 63
137 53
138 36
139 88
140 80
141 93
142 115
143 343
144 77
145 71
146 88
147 128
148 0
149 64
150 195
151 87
```
