## Supplementary material for "Differential contagiousness of respiratory disease across the United States": Data S1: diffMatrix.txt

```
   1.3106156197768712e+01  -4.2437576864748401e+00   9.8937651337494756e-02   3.0303503441356881e-02   8.6029206019311161e-02  -9.6728271294119261e-01   1.9186275676376413e-01   6.1032232965988853e-01  -7.3171602142408518e-02
  -4.2437576864748401e+00   4.0107208650850083e+01  -6.3547608324209849e-04   1.0985405501268100e-01  -4.5489802087989989e-01   7.5050323714726055e+00  -2.7300638471347333e-01  -3.0551881586614510e-01  -3.5222072346046784e-01
   9.8937651337494756e-02  -6.3547608324209849e-04   2.5240998397682603e-03   7.2171347273100269e-04  -7.7154219035862172e-04  -1.3289325779724073e-02   1.1453747345368190e-03  -2.6539068684464784e-04  -2.6254492408538869e-03
   3.0303503441356881e-02   1.0985405501268100e-01   7.2171347273100269e-04   1.9783413246451356e-03  -2.4596550477951743e-03   3.6823229510495551e-03  -4.1272893108192904e-05  -8.9717045733441587e-04  -2.0887424444518059e-03
   8.6029206019311161e-02  -4.5489802087989989e-01  -7.7154219035862172e-04  -2.4596550477951743e-03   1.1223230125121102e-02  -3.0823868923928268e-02   3.5247662146171924e-03   1.0223886720479618e-02   5.4357060658757382e-03
  -9.6728271294119261e-01   7.5050323714726055e+00  -1.3289325779724073e-02   3.6823229510495551e-03  -3.0823868923928268e-02   8.1267572664015599e+00  -7.8718796311120276e-02   1.0613797401525713e-02  -1.3451193623971111e-01
   1.9186275676376413e-01  -2.7300638471347333e-01   1.1453747345368190e-03  -4.1272893108192904e-05   3.5247662146171924e-03  -7.8718796311120276e-02   6.3183604960912630e-03   9.3631606530424020e-03   1.4584575659307077e-03
   6.1032232965988853e-01  -3.0551881586614510e-01  -2.6539068684464784e-04  -8.9717045733441587e-04   1.0223886720479618e-02   1.0613797401525713e-02   9.3631606530424020e-03   7.2480073540990828e-02   1.0690756089741196e-02
  -7.3171602142408518e-02  -3.5222072346046784e-01  -2.6254492408538869e-03  -2.0887424444518059e-03   5.4357060658757382e-03  -1.3451193623971111e-01   1.4584575659307077e-03   1.0690756089741196e-02   1.4593813874002656e-01
```
