## Supplementary material for "Differential contagiousness of respiratory disease across the United States": Data S1: MLE_params.txt

```
   2.9017566776509174e+01   2.4577457062866479e+01   4.5862107315342837e-01   7.0165056041564797e-02   9.8392584541829586e-01   5.5679620909217228e-02   6.2126857010642866e-01   6.2222815627661809e-01   2.6264353937131606e+00
```
