## Supplementary material for "Differential contagiousness of respiratory disease across the United States": Data S1: New York-Newark-Jersey City, NY-NJ-PA.exp

```
# time CumNum_detected_cases_Cum
50 106
51 108
52 202
53 128
54 259
55 477
56 1086
57 1972
58 3003
59 3325
60 5048
61 6088
62 5124
63 7521
64 7466
65 6600
66 9878
67 7417
68 9465
69 10383
70 9967
71 10780
72 13763
73 15925
74 10452
75 12067
76 12107
77 12398
78 13414
79 13357
80 12261
81 10765
82 8549
83 9942
84 13544
85 12026
86 10046
87 9250
88 9076
89 7474
90 7139
91 7684
92 9125
93 9807
94 11225
95 8141
96 4924
97 4825
98 6215
99 5824
100 5169
101 5712
102 5521
103 3043
104 3668
105 3041
106 4046
107 3560
108 3179
109 2757
110 2229
111 1673
112 2282
113 2537
114 3120
115 2295
116 2454
117 2263
118 1612
119 1838
120 2216
121 1840
122 1387
123 1942
124 1624
125 1268
126 1346
127 2295
128 1937
129 1583
130 1434
131 1063
132 1456
133 1114
134 1135
135 1375
136 1124
137 804
138 789
139 731
140 931
141 887
142 826
143 1042
144 688
145 657
146 636
147 666
148 677
149 765
150 698
151 669
```
