## Supplementary material for "Differential contagiousness of respiratory disease across the United States": Data S1: diffMatrix.txt

```
   2.1551572103323777e+00   1.9813272606478888e-02  -1.0388282129257897e-03   3.0212932790458061e-02   2.7725268546043785e-01   4.0836496986353948e-01
   1.9813272606478888e-02   1.5406006704792752e-03   8.0901474725030828e-05   1.7441770004734719e-04   4.0548348774820651e-04   1.0951236373475986e-02
  -1.0388282129257897e-03   8.0901474725030828e-05   1.0330653494235085e-03  -5.4088616804286196e-05  -5.2628914182302510e-04   1.0044298935608256e-03
   3.0212932790458061e-02   1.7441770004734719e-04  -5.4088616804286196e-05   1.5110559725765868e-03   4.1684855364446001e-03   4.3774243995131773e-03
   2.7725268546043785e-01   4.0548348774820651e-04  -5.2628914182302510e-04   4.1684855364446001e-03   5.4016064163203467e-02  -4.2208547543646701e-03
   4.0836496986353948e-01   1.0951236373475986e-02   1.0044298935608256e-03   4.3774243995131773e-03  -4.2208547543646701e-03   2.5788498182859692e+00
```
