## Supplementary material for "Differential contagiousness of respiratory disease across the United States": Data S1: MLE_params.txt

```
   2.7367358630395337e+01   6.7058859295451101e-01   1.0546386245421886e-01   7.5209829784830040e-01   2.6234861462982134e-01   1.1213833011861071e+01
```
