## Supplementary material for "Differential contagiousness of respiratory disease across the United States": Data S1: Niles, MI.exp

```
# time CumNum_detected_cases_Cum
94 3
95 2
96 2
97 15
98 10
99 6
100 15
101 31
102 6
103 4
104 11
105 29
106 10
107 22
108 8
109 7
110 12
111 8
112 14
113 45
114 15
115 15
116 22
117 6
118 10
119 14
120 12
121 7
122 13
123 3
124 6
125 3
126 4
127 6
128 7
129 5
130 8
131 196
132 11
133 7
134 4
135 5
136 7
137 4
138 7
139 2
140 1
141 5
142 4
143 6
144 3
145 -1
146 3
147 1
148 15
149 5
150 4
151 0
```
