## Supplementary material for "Differential contagiousness of respiratory disease across the United States": Data S1: diffMatrix.txt

```
   2.0213298476247033e+01   1.6144705314880957e-02   9.1469213142151107e-01   4.4946803326007062e-02   1.2439368531595883e-01  -1.0642922603317843e-01
   1.6144705314880957e-02   1.0308714097593710e-03   2.1544510731252562e-03   8.7849890044833101e-05  -6.3191072063998764e-04  -1.1300681256844650e-04
   9.1469213142151107e-01   2.1544510731252562e-03   7.8543608729653709e+00  -9.4872495241460995e-03  -4.8430054127093461e-02   7.4090479819019506e-03
   4.4946803326007062e-02   8.7849890044833101e-05  -9.4872495241460995e-03   1.5756023817536785e-03  -1.0890967113923718e-03  -4.4839096044756518e-04
   1.2439368531595883e-01  -6.3191072063998764e-04  -4.8430054127093461e-02  -1.0890967113923718e-03   3.9894843292737986e-02  -5.1789228459437795e-04
  -1.0642922603317843e-01  -1.1300681256844650e-04   7.4090479819019506e-03  -4.4839096044756518e-04  -5.1789228459437795e-04   5.0678876496701220e-02
```
