## Supplementary material for "Differential contagiousness of respiratory disease across the United States": Data S1: MLE_params.txt

```
   1.3190739669416474e+00   1.9297901083135677e-01   3.7234448328089434e-02   5.1024913402756045e-01   9.9133087391220831e-01   1.4794156607745543e+00
```
