## Supplementary material for "Differential contagiousness of respiratory disease across the United States": Data S1: North Port-Sarasota-Bradenton, FL.conf

```
# The directory to which job output will be written
output_dir = North Port-Sarasota-Bradenton, FL_output

# Model specification
model = North Port-Sarasota-Bradenton, FL.bngl: North Port-Sarasota-Bradenton, FL.exp
bng_command = /usr/local/anaconda3/bin/BNG2.pl
delete_old_files = 1

# Algorithm and objective function choice
fit_type = am
objfunc = neg_bin_dynamic

# Model parameters
uniform_var = t0__FREE 0.0 60.0
uniform_var = t_delta2__FREE 0.0 60.0
uniform_var = beta__FREE 0.0 10.0
uniform_var = lambda0__FREE 0.0 10.0
uniform_var = p0__FREE 0.0 1.0
uniform_var = lambda1__FREE 0.0 10.0
uniform_var = p1__FREE 0.0 1.0
uniform_var = fD__FREE 0.0 1.0
uniform_var = r__FREE 1.0 30.0

# Algorithmic parameters
step_size = 0.01
population_size = 1
verbosity = 1
adaptive = 1000
burn_in = 1000
max_iterations = 300000
continue_run = 1
sample_every = 1
starting_params = 16.635739 61.524972 0.245382 9.392119 0.280721 1.505214 0.001858 0.882597 5.944690 0.389101 24.591939 0.209267 8.180681 0.423757 0.252329 0.042053 0.946125 3.105347 
```
