## Supplementary material for "Differential contagiousness of respiratory disease across the United States": Data S1: North Port-Sarasota-Bradenton, FL.exp

```
# time CumNum_detected_cases_Cum
73 30
74 18
75 28
76 33
77 19
78 24
79 31
80 33
81 18
82 20
83 20
84 28
85 39
86 31
87 41
88 60
89 23
90 16
91 4
92 39
93 22
94 10
95 14
96 27
97 41
98 8
99 27
100 24
101 23
102 17
103 25
104 58
105 48
106 22
107 9
108 16
109 28
110 11
111 17
112 16
113 54
114 22
115 10
116 25
117 28
118 36
119 10
120 52
121 28
122 23
123 27
124 17
125 6
126 10
127 24
128 26
129 22
130 14
131 16
132 25
133 38
134 27
135 34
136 26
137 23
138 36
139 18
140 27
141 19
142 64
143 61
144 50
145 57
146 71
147 54
148 55
149 136
150 195
151 140
```
