## Supplementary material for "Differential contagiousness of respiratory disease across the United States": Data S1: diffMatrix.txt

```
   3.4265559146418312e+01   4.2853445936530479e+00   4.2662333501074498e-02   2.0074150846329415e+00   8.0178591102661706e-02   3.0736377659825473e+00   1.7836384602883504e-02   7.2995506454995163e-01  -1.4566615138656955e-01
   4.2853445936530479e+00   8.0704261641375972e+00   4.7642388475257107e-03   5.5872819908586702e-01  -1.4049350308250903e-03   1.2117174535511539e+00  -6.2859518862740799e-02   8.1180019473619275e-02   1.1196457830803329e-01
   4.2662333501074498e-02   4.7642388475257107e-03   1.1242599329750790e-03   5.2634464535620800e-03   2.2454754151697903e-04   4.3407160714000366e-03   9.0499241273167544e-05  -7.9748822420936424e-04  -2.3267075501170860e-04
   2.0074150846329415e+00   5.5872819908586702e-01   5.2634464535620800e-03   6.6386961934519535e+00   4.1904715232670923e-03   6.6455022228331195e-01   1.7018189536160235e-03  -1.2744770576862277e-02   2.7102887191457709e-01
   8.0178591102661706e-02  -1.4049350308250903e-03   2.2454754151697903e-04   4.1904715232670923e-03   1.4671706414525415e-03   8.5238317615950396e-03   2.1326544301316033e-04  -1.1863063141700164e-03  -5.6352695053274319e-04
   3.0736377659825473e+00   1.2117174535511539e+00   4.3407160714000366e-03   6.6455022228331195e-01   8.5238317615950396e-03   6.4204234116775227e+00   5.7410344410491043e-03   5.9614198570139339e-02  -1.4565292323559045e-01
   1.7836384602883504e-02  -6.2859518862740799e-02   9.0499241273167544e-05   1.7018189536160235e-03   2.1326544301316033e-04   5.7410344410491043e-03   2.1395536929352484e-03  -1.2309808153318040e-03  -3.5137774810945115e-03
   7.2995506454995163e-01   8.1180019473619275e-02  -7.9748822420936424e-04  -1.2744770576862277e-02  -1.1863063141700164e-03   5.9614198570139339e-02  -1.2309808153318040e-03   6.4305545090185143e-02  -2.7888757340732767e-03
  -1.4566615138656955e-01   1.1196457830803329e-01  -2.3267075501170860e-04   2.7102887191457709e-01  -5.6352695053274319e-04  -1.4565292323559045e-01  -3.5137774810945115e-03  -2.7888757340732767e-03   1.0031116892299654e+00
```
