## Supplementary material for "Differential contagiousness of respiratory disease across the United States": Data S1: MLE_params.txt

```
   1.6635738527370489e+01   6.1524972258045302e+01   2.4538207904951068e-01   9.3921188968702047e+00   2.8072089859719673e-01   1.5052139828866637e+00   1.8583082718116668e-03   8.8259706954588402e-01   5.9446900748776663e+00
```
