## Supplementary material for "Differential contagiousness of respiratory disease across the United States": Data S1: Norwich-New London, CT.exp

```
# time CumNum_detected_cases_Cum
83 5
84 9
85 19
86 37
87 23
88 24
89 17
90 13
91 28
92 22
93 29
94 25
95 25
96 18
97 14
98 10
99 24
100 39
101 20
102 0
103 18
104 40
105 23
106 38
107 13
108 20
109 7
110 2
111 9
112 11
113 17
114 23
115 16
116 13
117 3
118 4
119 16
120 7
121 7
122 60
123 76
124 -3
125 32
126 -22
127 14
128 1
129 8
130 2
131 13
132 3
133 6
134 4
135 4
136 4
137 7
138 1
139 2
140 8
141 17
142 3
143 48
144 38
145 4
146 36
147 9
148 3
149 -85
150 6
151 8
```
