## Supplementary material for "Differential contagiousness of respiratory disease across the United States": Data S1: diffMatrix.txt

```
   8.8438619891149060e+01   1.3474829028446236e-01   2.0948538927628610e+00   2.8022412206531777e-01   6.9117712398828934e-01  -9.5822335740047102e-02
   1.3474829028446236e-01   1.2859651632565736e-03   4.7942935001636785e-03   5.5156160858541514e-04  -8.0439327000027489e-04  -2.6726796699719197e-04
   2.0948538927628610e+00   4.7942935001636785e-03   7.1419404339204595e+00   1.8104488645583446e-04  -3.6023004352404922e-02  -4.1716125219157241e-02
   2.8022412206531777e-01   5.5156160858541514e-04   1.8104488645583446e-04   2.2352994286694008e-03  -5.1664234407424326e-04  -4.3762644409682419e-04
   6.9117712398828934e-01  -8.0439327000027489e-04  -3.6023004352404922e-02  -5.1664234407424326e-04   6.4642579163397412e-02   1.3258889164933156e-03
  -9.5822335740047102e-02  -2.6726796699719197e-04  -4.1716125219157241e-02  -4.3762644409682419e-04   1.3258889164933156e-03   6.7915495678977464e-02
```
