## Supplementary material for "Differential contagiousness of respiratory disease across the United States": Data S1: MLE_params.txt

```
   1.9985947371036715e+01   2.2993810571834059e-01   7.8271396915346259e+00   2.7209940823512363e-01   9.4329960562317883e-01   1.5176954606609685e+00
```
