## Supplementary material for "Differential contagiousness of respiratory disease across the United States": Data S1: Ocala, FL.exp

```
# time CumNum_detected_cases_Cum
107 0
108 8
109 -2
110 3
111 2
112 4
113 0
114 1
115 2
116 2
117 1
118 1
119 4
120 5
121 0
122 0
123 4
124 0
125 3
126 0
127 1
128 2
129 1
130 4
131 2
132 5
133 2
134 4
135 11
136 2
137 5
138 2
139 3
140 2
141 6
142 7
143 11
144 1
145 4
146 10
147 6
148 14
149 20
150 24
151 6
```
