## Supplementary material for "Differential contagiousness of respiratory disease across the United States": Data S1: diffMatrix.txt

```
   5.2143994670819724e+00   4.5480823444284962e-01   3.3449244503110493e-03  -4.3647589709635987e-01  -1.0900180749296886e-02  -2.2590394166132260e-01   7.4147130963057835e-03   6.5618530403308865e-03  -5.0484056749875897e-02
   4.5480823444284962e-01   4.7763578211409090e+00   1.2534362428775652e-03  -5.7053766440054920e-01  -2.3012054059909640e-01   1.2597997675900283e+00  -1.9074987759958285e-02  -1.0805594232480892e-02  -7.5771799197120154e-02
   3.3449244503110493e-03   1.2534362428775652e-03   1.0062234823776397e-03  -3.5896210954097438e-04   1.6559589564950857e-05  -2.2637426208356958e-04   1.3410737007570445e-05  -1.1048150219612368e-04  -1.4214829117437992e-04
  -4.3647589709635987e-01  -5.7053766440054920e-01  -3.5896210954097438e-04   6.3189186030699966e+00   4.5871861904630959e-03   2.4798435532770238e-01   4.8255089147077734e-04   7.5714457001125161e-03   1.4567027396833188e-02
  -1.0900180749296886e-02  -2.3012054059909640e-01   1.6559589564950857e-05   4.5871861904630959e-03   2.0004886504413656e-02  -3.5872051831674662e-02   4.0791063906131622e-04  -4.4651755865774247e-04   3.8892281705844365e-03
  -2.2590394166132260e-01   1.2597997675900283e+00  -2.2637426208356958e-04   2.4798435532770238e-01  -3.5872051831674662e-02   8.1887885949817765e+00   5.9659064381366684e-03  -7.0216463209504584e-03  -2.0386862321764874e-02
   7.4147130963057835e-03  -1.9074987759958285e-02   1.3410737007570445e-05   4.8255089147077734e-04   4.0791063906131622e-04   5.9659064381366684e-03   1.7468215059912192e-03  -1.8128750889349977e-04  -1.1075072903018437e-03
   6.5618530403308865e-03  -1.0805594232480892e-02  -1.1048150219612368e-04   7.5714457001125161e-03  -4.4651755865774247e-04  -7.0216463209504584e-03  -1.8128750889349977e-04   9.4838186158393394e-03   3.0233084955242798e-03
  -5.0484056749875897e-02  -7.5771799197120154e-02  -1.4214829117437992e-04   1.4567027396833188e-02   3.8892281705844365e-03  -2.0386862321764874e-02  -1.1075072903018437e-03   3.0233084955242798e-03   8.5582864723352678e-02
```
