## Supplementary material for "Differential contagiousness of respiratory disease across the United States": Data S1: MLE_params.txt

```
   4.5497740046164348e-01   7.7462948418674520e+00   1.8624354160114026e-01   7.8873264266088006e+00   9.8169636637209889e-01   3.1866000624203616e+00   1.2546261121958264e-02   9.0844022581184913e-01   1.2650052326487087e+00
```
