## Supplementary material for "Differential contagiousness of respiratory disease across the United States": Data S1: Ocean City, NJ.exp

```
# time CumNum_detected_cases_Cum
89 6
90 5
91 10
92 9
93 11
94 14
95 20
96 0
97 18
98 6
99 18
100 11
101 3
102 7
103 11
104 14
105 9
106 23
107 23
108 18
109 16
110 4
111 9
112 8
113 4
114 4
115 13
116 3
117 3
118 12
119 13
120 3
121 11
122 13
123 3
124 9
125 1
126 21
127 10
128 9
129 4
130 2
131 6
132 5
133 1
134 1
135 7
136 6
137 3
138 1
139 7
140 8
141 1
142 1
143 5
144 2
145 1
146 9
147 1
148 -2
149 1
150 24
151 -17
```
