## Supplementary material for "Differential contagiousness of respiratory disease across the United States": Data S1: diffMatrix.txt

```
   1.3789247021409386e+01   1.3204860350272126e-02   3.8642073052755205e-01   3.2401702614051134e-02   5.7895844386293078e-03  -2.1829465419737892e-01
   1.3204860350272126e-02   1.0243677407611618e-03   7.0905765519608448e-04   6.4207091269619700e-05  -4.9733355749737094e-04  -4.1616936889076552e-04
   3.8642073052755205e-01   7.0905765519608448e-04   6.9000055635305797e+00  -4.3697028310729410e-03   1.5769972348060401e-04   2.2206843274968118e-02
   3.2401702614051134e-02   6.4207091269619700e-05  -4.3697028310729410e-03   1.3077101004788177e-03  -9.2603002012632888e-04  -8.5505338974392131e-04
   5.7895844386293078e-03  -4.9733355749737094e-04   1.5769972348060401e-04  -9.2603002012632888e-04   2.9103011693648546e-02   1.0558706697507214e-02
  -2.1829465419737892e-01  -4.1616936889076552e-04   2.2206843274968118e-02  -8.5505338974392131e-04   1.0558706697507214e-02   1.7243720494817955e-01
```
