## Supplementary material for "Differential contagiousness of respiratory disease across the United States": Data S1: MLE_params.txt

```
   6.1207411067000998e-02   1.9761133208568557e-01   8.8505060491762997e+00   2.3439516390555484e-01   9.9072372655549024e-01   2.1312309940123439e+00
```
