## Supplementary material for "Differential contagiousness of respiratory disease across the United States": Data S1: Ogden-Clearfield, UT.exp

```
# time CumNum_detected_cases_Cum
74 10
75 14
76 8
77 8
78 17
79 12
80 15
81 10
82 13
83 9
84 9
85 7
86 10
87 3
88 11
89 16
90 1
91 14
92 11
93 3
94 13
95 7
96 7
97 2
98 11
99 2
100 19
101 3
102 4
103 8
104 3
105 7
106 7
107 17
108 7
109 14
110 17
111 9
112 8
113 9
114 7
115 10
116 5
117 19
118 3
119 22
120 19
121 7
122 6
123 3
124 10
125 19
126 6
127 20
128 20
129 14
130 15
131 13
132 8
133 31
134 38
135 44
136 45
137 15
138 19
139 33
140 30
141 37
142 23
143 22
144 15
145 111
146 39
147 41
148 69
149 59
150 50
151 98
```
