## Supplementary material for "Differential contagiousness of respiratory disease across the United States": Data S1: diffMatrix.txt

```
   1.4433230482369096e+01  -1.5688132957202086e+00   2.1558718920344631e-02   2.2928348519476622e+00   7.0080661411250772e-02   2.7964221046886308e-02   5.0237334175825064e-02   5.9235153543454676e-02  -1.3981174674751311e+00
  -1.5688132957202086e+00   4.3688202071342687e+01  -9.1059949481431066e-03   4.5312167020827703e+00  -4.2470561899819786e-01   1.9280721021770822e-01  -6.0457616063040722e-03   7.7014825883231650e-02  -1.3112032242406275e+00
   2.1558718920344631e-02  -9.1059949481431066e-03   1.0508355013239721e-03   3.4658331409222346e-03   2.2515659654855912e-04   3.5659996819244856e-05   1.1212784681084905e-04  -5.3646916787198392e-04  -2.0307124885899355e-03
   2.2928348519476622e+00   4.5312167020827703e+00   3.4658331409222346e-03   4.6700799265576824e+00  -4.2118815516521045e-02   2.2008150478511936e-02   1.9771535523643167e-02  -1.6801791753413786e-02   3.2459130857615293e-01
   7.0080661411250772e-02  -4.2470561899819786e-01   2.2515659654855912e-04  -4.2118815516521045e-02   6.6416598109504702e-03  -9.4377838219709986e-04   5.7192280384228743e-04  -1.6268797411558445e-03   6.8769289289346064e-03
   2.7964221046886308e-02   1.9280721021770822e-01   3.5659996819244856e-05   2.2008150478511936e-02  -9.4377838219709986e-04   5.3412532272958035e-03   1.3986672410431255e-03  -3.5221448831110488e-04  -1.2480526882239645e-02
   5.0237334175825064e-02  -6.0457616063040722e-03   1.1212784681084905e-04   1.9771535523643167e-02   5.7192280384228743e-04   1.3986672410431255e-03   3.2905585632989872e-03  -1.4929552332256391e-03  -2.7303415896974990e-03
   5.9235153543454676e-02   7.7014825883231650e-02  -5.3646916787198392e-04  -1.6801791753413786e-02  -1.6268797411558445e-03  -3.5221448831110488e-04  -1.4929552332256391e-03   2.8753039211036089e-02  -2.4150074371022583e-03
  -1.3981174674751311e+00  -1.3112032242406275e+00  -2.0307124885899355e-03   3.2459130857615293e-01   6.8769289289346064e-03  -1.2480526882239645e-02  -2.7303415896974990e-03  -2.4150074371022583e-03   7.2320244164140168e-01
```
