## Supplementary material for "Differential contagiousness of respiratory disease across the United States": Data S1: MLE_params.txt

```
   1.3220725368267989e+00   1.2504783875695644e+00   2.1469405877358452e-01   1.9914340317265184e+00   5.8927111513435360e-01   2.2639758161554852e-02   1.3329949101935738e-02   9.8318090560837290e-01   5.1510356070426901e+00
```
