## Supplementary material for "Differential contagiousness of respiratory disease across the United States": Data S1: Oklahoma City, OK.exp

```
# time CumNum_detected_cases_Cum
69 31
70 71
71 66
72 34
73 63
74 14
75 28
76 58
77 22
78 98
79 41
80 27
81 27
82 24
83 34
84 30
85 28
86 37
87 37
88 16
89 29
90 40
91 54
92 57
93 46
94 36
95 7
96 9
97 43
98 24
99 54
100 71
101 14
102 24
103 10
104 26
105 23
106 34
107 18
108 30
109 20
110 10
111 53
112 15
113 11
114 25
115 47
116 7
117 3
118 26
119 11
120 33
121 71
122 20
123 23
124 11
125 13
126 18
127 18
128 19
129 21
130 26
131 5
132 16
133 21
134 31
135 37
136 9
137 21
138 21
139 25
140 33
141 32
142 67
143 51
144 46
145 61
146 50
147 99
148 151
149 113
150 73
151 162
```
