## Supplementary material for "Differential contagiousness of respiratory disease across the United States": Data S1: diffMatrix.txt

```
   3.9246538270687452e+01   1.8300144749452367e+00   9.1832385298619604e-02   3.1009105430024371e+00   1.4349002689019605e-01  -1.7595087154614093e+00   1.0672819507472991e-01   3.9516869742722527e-01   2.3863352630172593e-01
   1.8300144749452367e+00   5.3530075249751885e+00   4.4233991066212263e-03  -5.6496101666164356e-01   4.6841759493204986e-04   6.8192970718315737e-01  -6.0719048648089927e-02  -3.5848848079774081e-03   9.8434283465166153e-03
   9.1832385298619604e-02   4.4233991066212263e-03   1.3132905754106507e-03   9.4475101669191271e-03   4.8250251807577179e-04  -5.7110705128567705e-03   3.3543342982595093e-04  -1.0910187088830959e-03   8.4456506179617465e-04
   3.1009105430024371e+00  -5.6496101666164356e-01   9.4475101669191271e-03   6.5731784616325291e+00   9.8809606593114867e-03  -1.2378459488152675e-01   2.2194476369735285e-02  -2.4055615998378740e-02  -3.7988413008355260e-02
   1.4349002689019605e-01   4.6841759493204986e-04   4.8250251807577179e-04   9.8809606593114867e-03   1.8043779010569925e-03  -8.5307446165585627e-03   5.2969390044314574e-04  -1.5223045765532157e-03   1.3919634317159900e-03
  -1.7595087154614093e+00   6.8192970718315737e-01  -5.7110705128567705e-03  -1.2378459488152675e-01  -8.5307446165585627e-03   9.3871266651625813e+00  -1.8902495455017528e-03   2.2076988555357616e-02  -1.7359298852907043e-01
   1.0672819507472991e-01  -6.0719048648089927e-02   3.3543342982595093e-04   2.2194476369735285e-02   5.2969390044314574e-04  -1.8902495455017528e-03   2.9707257752103473e-03  -6.6039384868966662e-04   1.7093540839253297e-04
   3.9516869742722527e-01  -3.5848848079774081e-03  -1.0910187088830959e-03  -2.4055615998378740e-02  -1.5223045765532157e-03   2.2076988555357616e-02  -6.6039384868966662e-04   5.7204054253779280e-02  -1.0182310723510181e-02
   2.3863352630172593e-01   9.8434283465166153e-03   8.4456506179617465e-04  -3.7988413008355260e-02   1.3919634317159900e-03  -1.7359298852907043e-01   1.7093540839253297e-04  -1.0182310723510181e-02   4.1207687972080614e-01
```
