## Supplementary material for "Differential contagiousness of respiratory disease across the United States": Data S1: MLE_params.txt

```
   1.3875610981113379e+01   6.5313896240671866e+01   2.6263732538877432e-01   8.5013558826537068e+00   3.2843348149233859e-01   2.4667734410759428e+00   1.4092338047988918e-04   5.8949135189243362e-01   4.2367212716155151e+00
```
