## Supplementary material for "Differential contagiousness of respiratory disease across the United States": Data S1: Omaha-Council Bluffs, NE-IA.exp

```
# time CumNum_detected_cases_Cum
73 16
74 10
75 21
76 20
77 15
78 27
79 15
80 11
81 12
82 12
83 11
84 4
85 9
86 9
87 14
88 9
89 15
90 5
91 8
92 48
93 39
94 11
95 53
96 54
97 44
98 96
99 89
100 102
101 77
102 62
103 121
104 95
105 95
106 136
107 148
108 184
109 100
110 53
111 97
112 103
113 180
114 216
115 239
116 131
117 87
118 129
119 165
120 154
121 115
122 119
123 100
124 116
125 191
126 266
127 226
128 250
129 258
130 160
131 154
132 184
133 172
134 242
135 162
136 101
137 112
138 96
139 117
140 102
141 164
142 204
143 166
144 88
145 86
146 109
147 142
148 143
149 149
150 27
151 230
```
