## Supplementary material for "Differential contagiousness of respiratory disease across the United States": Data S1: diffMatrix.txt

```
   5.5544658698639204e-01   5.0981568805084064e-04   3.1896847049486739e-04  -5.7564982385466873e-03   3.4175333893488894e-03   1.1914962015539068e-01
   5.0981568805084064e-04   1.0029501605018437e-03   2.0876774550753355e-06  -5.4460329828299530e-05  -9.5126862402525420e-05   1.5100024524434334e-04
   3.1896847049486739e-04   2.0876774550753355e-06   1.0164974290165110e-03  -5.8999252019548002e-04  -3.3521088347211355e-05   3.8869942281788552e-04
  -5.7564982385466873e-03  -5.4460329828299530e-05  -5.8999252019548002e-04   2.7868794227603463e-02   1.4204870351748411e-03  -1.2499758872632135e-02
   3.4175333893488894e-03  -9.5126862402525420e-05  -3.3521088347211355e-05   1.4204870351748411e-03   7.9701867848495228e-03  -1.7200730518993263e-03
   1.1914962015539068e-01   1.5100024524434334e-04   3.8869942281788552e-04  -1.2499758872632135e-02  -1.7200730518993263e-03   1.2886721163931705e-01
```
