## Supplementary material for "Differential contagiousness of respiratory disease across the United States": Data S1: MLE_params.txt

```
   2.0919896929085580e-02   2.0930987311264729e-01   6.2969714583884428e-03   9.6600327887103188e-01   9.9510090359846270e-01   3.3219148215613270e+00
```
