## Supplementary material for "Differential contagiousness of respiratory disease across the United States": Data S1: Orlando-Kissimmee-Sanford, FL.exp

```
# time CumNum_detected_cases_Cum
65 87
66 77
67 88
68 50
69 121
70 145
71 140
72 116
73 92
74 88
75 63
76 51
77 110
78 66
79 70
80 38
81 45
82 110
83 44
84 68
85 91
86 70
87 41
88 33
89 28
90 31
91 26
92 61
93 38
94 21
95 25
96 35
97 38
98 13
99 19
100 48
101 38
102 16
103 14
104 13
105 35
106 32
107 14
108 41
109 14
110 9
111 38
112 27
113 37
114 56
115 25
116 35
117 34
118 32
119 21
120 27
121 28
122 38
123 57
124 27
125 28
126 47
127 30
128 75
129 51
130 38
131 35
132 27
133 94
134 70
135 54
136 65
137 83
138 84
139 100
140 133
141 200
142 176
143 293
144 283
145 211
146 235
147 267
148 481
149 596
150 455
151 528
```
