## Supplementary material for "Differential contagiousness of respiratory disease across the United States": Data S1: diffMatrix.txt

```
   2.4947041555474701e+01   1.9518390112762726e-01   1.0036346235902534e-01   1.9399734285883183e+00   8.6212717905533170e-02  -1.0624760669517987e-02   2.1426289155292405e-01   6.8084137511652199e-01  -3.6021748988442875e-01
   1.9518390112762726e-01   1.8750334559852526e+01   4.0785652996489785e-03   3.8851384570080327e+00  -9.2393981830644095e-02   5.4786804051652996e-02  -5.1682972401876685e-02   8.3978375993234905e-02  -7.1532562595762050e-01
   1.0036346235902534e-01   4.0785652996489785e-03   1.6832249524343320e-03   1.7771136356812253e-02   5.1516136981317919e-04  -1.1685427960733357e-05   1.1750471993169252e-03  -4.9758994609991169e-05  -3.5862545487329476e-03
   1.9399734285883183e+00   3.8851384570080327e+00   1.7771136356812253e-02   3.5405754899191377e+00  -1.5119291336721649e-02   5.0249594074413479e-03   7.5275548957298216e-03  -2.9162449942448779e-02  -4.7360336990592561e-01
   8.6212717905533170e-02  -9.2393981830644095e-02   5.1516136981317919e-04  -1.5119291336721649e-02   2.0630516125061875e-03  -2.2324130393245887e-04   1.2326798097328938e-03  -6.3618854103093602e-05   1.4605753517665616e-03
  -1.0624760669517987e-02   5.4786804051652996e-02  -1.1685427960733357e-05   5.0249594074413479e-03  -2.2324130393245887e-04   2.1402573303178790e-03   1.4768043570524826e-03   1.1039939679519784e-04   4.1108449162499563e-04
   2.1426289155292405e-01  -5.1682972401876685e-02   1.1750471993169252e-03   7.5275548957298216e-03   1.2326798097328938e-03   1.4768043570524826e-03   1.0148128579229206e-02   2.7409461701831559e-03   6.5020378969641874e-03
   6.8084137511652199e-01   8.3978375993234905e-02  -4.9758994609991169e-05  -2.9162449942448779e-02  -6.3618854103093602e-05   1.1039939679519784e-04   2.7409461701831559e-03   5.9147360591480104e-02   4.8105989032660385e-03
  -3.6021748988442875e-01  -7.1532562595762050e-01  -3.5862545487329476e-03  -4.7360336990592561e-01   1.4605753517665616e-03   4.1108449162499563e-04   6.5020378969641874e-03   4.8105989032660385e-03   9.3895236585637298e-01
```
