## Supplementary material for "Differential contagiousness of respiratory disease across the United States": Data S1: MLE_params.txt

```
   2.6421949129416735e+01   3.6856490544001169e+01   3.2670941551842114e-01   3.1191490990094700e-01   5.3729753097544919e-01   1.6516910943560968e-02   1.0027701187601890e-01   9.3883695067668560e-01   7.1591517162086191e+00
```
