## Supplementary material for "Differential contagiousness of respiratory disease across the United States": Data S1: Owensboro, KY.exp

```
# time CumNum_detected_cases_Cum
99 8
100 7
101 -1
102 35
103 1
104 14
105 6
106 10
107 4
108 5
109 1
110 4
111 4
112 1
113 4
114 10
115 0
116 0
117 6
118 4
119 0
120 3
121 1
122 5
123 3
124 -1
125 3
126 5
127 1
128 3
129 2
130 0
131 7
132 1
133 5
134 7
135 4
136 1
137 0
138 2
139 -1
140 3
141 4
142 5
143 3
144 1
145 7
146 0
147 9
148 2
149 7
150 0
151 6
```
