## Supplementary material for "Differential contagiousness of respiratory disease across the United States": Data S1: diffMatrix.txt

```
   9.1168845534870666e+00   6.5834729943372809e-03  -4.2019197947810560e-02   2.0659382045676553e-02   2.5177835556706343e-02  -1.1722779111336971e-01
   6.5834729943372809e-03   1.0123859458248459e-03   1.1444380115176826e-04   5.2424216099062037e-05  -2.9106015649395418e-04  -1.5309071064091150e-04
  -4.2019197947810560e-02   1.1444380115176826e-04   6.3999437928343088e+00  -3.4439919848731414e-03   1.7655638480856405e-03   8.3659704442066909e-03
   2.0659382045676553e-02   5.2424216099062037e-05  -3.4439919848731414e-03   1.4778276209178574e-03  -8.2131962343495811e-04  -5.0242989129094294e-04
   2.5177835556706343e-02  -2.9106015649395418e-04   1.7655638480856405e-03  -8.2131962343495811e-04   2.1106533536210337e-02   2.0510793549853774e-03
  -1.1722779111336971e-01  -1.5309071064091150e-04   8.3659704442066909e-03  -5.0242989129094294e-04   2.0510793549853774e-03   5.4998258978539862e-02
```
