## Supplementary material for "Differential contagiousness of respiratory disease across the United States": Data S1: MLE_params.txt

```
   2.0514468108391787e-01   1.8889403580052877e-01   8.7120599110341015e+00   2.4419507538016538e-01   9.9758285491040699e-01   1.1388091008514905e+00
```
