## Supplementary material for "Differential contagiousness of respiratory disease across the United States": Data S1: Oxnard-Thousand Oaks-Ventura, CA.exp

```
# time CumNum_detected_cases_Cum
74 18
75 5
76 17
77 20
78 11
79 24
80 11
81 5
82 3
83 33
84 15
85 19
86 12
87 20
88 0
89 12
90 15
91 8
92 14
93 11
94 0
95 21
96 12
97 4
98 4
99 18
100 12
101 12
102 7
103 17
104 12
105 13
106 23
107 21
108 14
109 13
110 11
111 8
112 27
113 17
114 18
115 29
116 24
117 25
118 12
119 11
120 22
121 29
122 25
123 24
124 21
125 38
126 13
127 32
128 18
129 10
130 23
131 36
132 12
133 26
134 26
135 45
136 13
137 29
138 38
139 41
140 25
141 59
142 52
143 16
144 33
145 66
146 23
147 50
148 47
149 28
150 84
151 81
```
