## Supplementary material for "Differential contagiousness of respiratory disease across the United States": Data S1: diffMatrix.txt

```
   6.1813239067466110e+00  -7.0259229779188415e-01   8.8675491350037675e-03  -1.3253195950776469e+00   2.9274987700729470e-02   9.1065196293657247e-01   2.1200551076155795e-02  -6.1814402119299882e-03   2.3571682233768776e-01
  -7.0259229779188415e-01   1.2163095012694027e+01  -2.5942561376461962e-03  -3.0962782374794195e-01  -1.1262050888354112e-01   1.2560016317437790e+00  -2.6458687729731107e-02   4.0170937120737341e-02   3.8012216080478317e-01
   8.8675491350037675e-03  -2.5942561376461962e-03   1.0286519198022071e-03  -6.3120789073831303e-04   1.2782221809122199e-04  -9.9552979481685048e-05   6.2926726647448688e-05  -5.9248049091922199e-04  -6.4054556189432042e-05
  -1.3253195950776469e+00  -3.0962782374794195e-01  -6.3120789073831303e-04   6.1607311233913267e+00  -5.4379278795856400e-03  -3.6045388929419303e-01  -2.2177918842280478e-03  -3.8791908694928962e-02  -5.7082051633979380e-01
   2.9274987700729470e-02  -1.1262050888354112e-01   1.2782221809122199e-04  -5.4379278795856400e-03   3.0978250021151039e-03  -5.9514271177251051e-04   2.8822761090957792e-04  -2.1079858841252359e-03  -2.8258111924424094e-03
   9.1065196293657247e-01   1.2560016317437790e+00  -9.9552979481685048e-05  -3.6045388929419303e-01  -5.9514271177251051e-04   4.8264279573328812e+00  -9.0488688147872740e-03   6.4860106301645043e-02   4.8968152231037892e-01
   2.1200551076155795e-02  -2.6458687729731107e-02   6.2926726647448688e-05  -2.2177918842280478e-03   2.8822761090957792e-04  -9.0488688147872740e-03   1.2886329828901580e-03  -1.2356663218620965e-03  -1.0034956955914044e-03
  -6.1814402119299882e-03   4.0170937120737341e-02  -5.9248049091922199e-04  -3.8791908694928962e-02  -2.1079858841252359e-03   6.4860106301645043e-02  -1.2356663218620965e-03   2.7359583946374604e-02   1.7570068406212610e-02
   2.3571682233768776e-01   3.8012216080478317e-01  -6.4054556189432042e-05  -5.7082051633979380e-01  -2.8258111924424094e-03   4.8968152231037892e-01  -1.0034956955914044e-03   1.7570068406212610e-02   7.7671002857761040e-01
```
