## Supplementary material for "Differential contagiousness of respiratory disease across the United States": Data S1: MLE_params.txt

```
   9.4923290882138911e-02   1.8274285702391570e+01   2.1255714750953189e-01   8.4627009356486180e+00   3.0315135184753977e-01   7.9660310324249128e-01   1.4660124768496702e-01   9.9074012706188241e-01   6.0944870418503436e+00
```
