## Supplementary material for "Differential contagiousness of respiratory disease across the United States": Data S1: Palm Bay-Melbourne-Titusville, FL.exp

```
# time CumNum_detected_cases_Cum
87 5
88 5
89 3
90 6
91 1
92 10
93 12
94 3
95 2
96 14
97 2
98 2
99 15
100 4
101 8
102 11
103 2
104 9
105 1
106 5
107 1
108 2
109 0
110 2
111 16
112 -2
113 4
114 8
115 3
116 6
117 2
118 4
119 1
120 4
121 4
122 9
123 5
124 4
125 1
126 0
127 2
128 8
129 11
130 2
131 2
132 3
133 1
134 3
135 8
136 14
137 4
138 7
139 7
140 13
141 22
142 13
143 22
144 4
145 20
146 43
147 42
148 38
149 60
150 69
151 33
```
