## Supplementary material for "Differential contagiousness of respiratory disease across the United States": Data S1: diffMatrix.txt

```
   2.1033703464640990e+01   5.6056851517276689e+00   2.0995310075588632e-02   5.8654085483457596e-01   2.6311791250169740e-02  -1.2250580556020805e+00   1.0779983373577916e-03   8.6839984162799408e-02  -3.7284288058072990e-02
   5.6056851517276689e+00   1.4478198047754317e+01   6.3661976035754931e-03   5.3104467954144752e-01  -1.0464706832434134e-01   1.7133125314934856e+00  -3.0462861151572346e-02  -8.7225812770145059e-02   2.4788638242958547e-01
   2.0995310075588632e-02   6.3661976035754931e-03   1.0403542981643481e-03   1.7326347104812054e-03   1.0743947180902864e-04  -1.3550055634412629e-03   1.2710919925445751e-05  -6.5602999314910097e-04  -2.5470738788168149e-04
   5.8654085483457596e-01   5.3104467954144752e-01   1.7326347104812054e-03   6.1864146076205744e+00  -9.2471612531679417e-03   3.7395698515775427e-01   1.6740756185202221e-03  -5.6548036093501328e-02   2.4714817475823939e-02
   2.6311791250169740e-02  -1.0464706832434134e-01   1.0743947180902864e-04  -9.2471612531679417e-03   2.8269797925914242e-03  -1.2570802939556362e-02   2.0332923882319649e-04  -1.3697009855490332e-03  -3.4957520653373965e-03
  -1.2250580556020805e+00   1.7133125314934856e+00  -1.3550055634412629e-03   3.7395698515775427e-01  -1.2570802939556362e-02   7.7853627707985202e+00  -4.1326998277732927e-03  -1.4665905443850680e-02   7.1976145731071431e-02
   1.0779983373577916e-03  -3.0462861151572346e-02   1.2710919925445751e-05   1.6740756185202221e-03   2.0332923882319649e-04  -4.1326998277732927e-03   1.3066923351357318e-03  -3.0907101930779723e-04  -1.9748177510408964e-03
   8.6839984162799408e-02  -8.7225812770145059e-02  -6.5602999314910097e-04  -5.6548036093501328e-02  -1.3697009855490332e-03  -1.4665905443850680e-02  -3.0907101930779723e-04   3.7913174452174341e-02   4.4163858910075951e-03
  -3.7284288058072990e-02   2.4788638242958547e-01  -2.5470738788168149e-04   2.4714817475823939e-02  -3.4957520653373965e-03   7.1976145731071431e-02  -1.9748177510408964e-03   4.4163858910075951e-03   2.3714271069445972e-01
```
