## Supplementary material for "Differential contagiousness of respiratory disease across the United States": Data S1: MLE_params.txt

```
   1.6274758401081830e+00   2.8922356749050717e+01   1.9911261487027554e-01   7.3389730503873718e+00   3.2957460445956516e-01   8.0881350839939756e+00   8.6273689824475919e-04   9.8967299772473505e-01   2.3818155706007689e+00
```
