## Supplementary material for "Differential contagiousness of respiratory disease across the United States": Data S1: Pensacola-Ferry Pass-Brent, FL.exp

```
# time CumNum_detected_cases_Cum
76 29
77 18
78 36
79 21
80 7
81 17
82 21
83 7
84 15
85 19
86 25
87 17
88 10
89 8
90 24
91 83
92 -1
93 16
94 12
95 17
96 14
97 16
98 13
99 11
100 30
101 5
102 55
103 3
104 3
105 6
106 14
107 4
108 26
109 5
110 6
111 21
112 6
113 7
114 13
115 0
116 8
117 20
118 13
119 15
120 12
121 10
122 14
123 7
124 13
125 2
126 35
127 8
128 10
129 21
130 8
131 15
132 17
133 11
134 18
135 6
136 9
137 10
138 3
139 19
140 9
141 40
142 14
143 15
144 30
145 16
146 25
147 40
148 51
149 49
150 55
151 30
```
