## Supplementary material for "Differential contagiousness of respiratory disease across the United States": Data S1: diffMatrix.txt

```
   1.8719001754926808e+01   2.4279518656509031e-02  -5.3162378351210582e-01   5.3065620709827704e-02   1.1690856061610758e-01  -9.7963360592997373e-02
   2.4279518656509031e-02   1.0540428724476511e-03   2.3837312136623957e-04   1.2157210248356163e-04  -6.5772037817025529e-04  -3.2475711149658834e-04
  -5.3162378351210582e-01   2.3837312136623957e-04   6.6324601222525770e+00  -3.7554462004764592e-03  -2.5941537762572020e-02   5.3648896558403866e-02
   5.3065620709827704e-02   1.2157210248356163e-04  -3.7554462004764592e-03   1.3334273956883676e-03  -1.2452026381210763e-03  -7.1578967158313718e-04
   1.1690856061610758e-01  -6.5772037817025529e-04  -2.5941537762572020e-02  -1.2452026381210763e-03   3.7571455730956840e-02   7.9137988050401054e-03
  -9.7963360592997373e-02  -3.2475711149658834e-04   5.3648896558403866e-02  -7.1578967158313718e-04   7.9137988050401054e-03   9.8676574423537569e-02
```
