## Supplementary material for "Differential contagiousness of respiratory disease across the United States": Data S1: MLE_params.txt

```
   1.3330011062131872e-01   2.0976918682267251e-01   7.0975054644510012e+00   2.0581278816396736e-01   9.8782818601185640e-01   1.8854581211224077e+00
```
