## Supplementary material for "Differential contagiousness of respiratory disease across the United States": Data S1: Peoria, IL.exp

```
# time CumNum_detected_cases_Cum
106 5
107 6
108 5
109 3
110 3
111 2
112 5
113 3
114 10
115 1
116 5
117 4
118 8
119 5
120 2
121 9
122 2
123 2
124 3
125 7
126 4
127 5
128 21
129 15
130 11
131 8
132 26
133 13
134 14
135 15
136 9
137 6
138 9
139 11
140 8
141 13
142 17
143 23
144 5
145 10
146 8
147 11
148 12
149 15
150 8
151 5
```
