## Supplementary material for "Differential contagiousness of respiratory disease across the United States": Data S1: diffMatrix.txt

```
   5.7902455960938823e+00   3.3296652805497704e-03   2.3908975298422788e-01   1.2738344695360466e-02   6.8481012960993808e-03  -1.8843508572581907e-01
   3.3296652805497704e-03   1.0047860081151094e-03   3.4089637041113285e-04   2.9727380272736686e-05  -1.2078748028700042e-04  -2.4495840285346530e-04
   2.3908975298422788e-01   3.4089637041113285e-04   6.2742190290495108e+00  -1.7971554965308097e-03  -6.6576093127549930e-03  -1.4984679998313259e-02
   1.2738344695360466e-02   2.9727380272736686e-05  -1.7971554965308097e-03   1.3806155012579481e-03  -5.1019768189759361e-04  -1.5683582620123293e-03
   6.8481012960993808e-03  -1.2078748028700042e-04  -6.6576093127549930e-03  -5.1019768189759361e-04   1.0921051269261118e-02   3.8195639280119444e-03
  -1.8843508572581907e-01  -2.4495840285346530e-04  -1.4984679998313259e-02  -1.5683582620123293e-03   3.8195639280119444e-03   2.8796401800832511e-01
```
