## Supplementary material for "Differential contagiousness of respiratory disease across the United States": Data S1: MLE_params.txt

```
   1.0410512487517152e-02   1.8459587526329507e-01   8.1949741562268681e+00   1.5375157627914493e-01   9.9112895462361250e-01   2.2491649812072114e+00
```
