## Supplementary material for "Differential contagiousness of respiratory disease across the United States": Data S1: Philadelphia-Camden-Wilmington, PA-NJ-DE-MD.exp

```
# time CumNum_detected_cases_Cum
59 85
60 95
61 138
62 161
63 213
64 391
65 360
66 452
67 436
68 400
69 519
70 505
71 755
72 930
73 1003
74 1045
75 1109
76 925
77 1275
78 1460
79 1238
80 1201
81 899
82 1050
83 883
84 828
85 1221
86 1361
87 1029
88 1072
89 944
90 1205
91 1255
92 1381
93 1563
94 1006
95 1005
96 1046
97 1495
98 690
99 1749
100 1420
101 1133
102 1056
103 816
104 1000
105 890
106 1117
107 1215
108 1130
109 1084
110 585
111 740
112 628
113 826
114 903
115 852
116 381
117 945
118 714
119 734
120 950
121 1064
122 693
123 420
124 778
125 463
126 646
127 588
128 693
129 725
130 400
131 533
132 463
133 420
134 421
135 441
136 463
137 341
138 347
139 370
140 360
141 398
142 434
143 285
144 229
145 322
146 299
147 243
148 272
149 347
150 193
151 221
```
