## Supplementary material for "Differential contagiousness of respiratory disease across the United States": Data S1: diffMatrix.txt

```
   3.4245698963357212e+00   5.6156214801980475e-03  -1.5682896654401254e-02   5.0863355398537910e-02   1.7339032822227737e-01  -8.3596130440462701e-01
   5.6156214801980475e-03   1.2967986124163226e-03   2.2053137370415675e-04  -1.5154270939944688e-04  -1.1453386584364261e-03  -1.3932729394703362e-03
  -1.5682896654401254e-02   2.2053137370415675e-04   1.3464034940085725e-03  -5.1296273004005559e-04  -1.7413770130779529e-03   2.1046792514352766e-03
   5.0863355398537910e-02  -1.5154270939944688e-04  -5.1296273004005559e-04   2.0781142270469549e-03   3.3156464088756579e-03  -1.0467126140932299e-02
   1.7339032822227737e-01  -1.1453386584364261e-03  -1.7413770130779529e-03   3.3156464088756579e-03   1.9015567893448142e-02  -4.6745858402689404e-02
  -8.3596130440462701e-01  -1.3932729394703362e-03   2.1046792514352766e-03  -1.0467126140932299e-02  -4.6745858402689404e-02   1.1884738371449796e+01
```
