## Supplementary material for "Differential contagiousness of respiratory disease across the United States": Data S1: MLE_params.txt

```
   2.4861193910487525e+01   4.6363703199379963e-01   1.2994764697160666e-01   5.8096132532625799e-01   8.1215797281393651e-02   2.3543773966126405e+01
```
