## Supplementary material for "Differential contagiousness of respiratory disease across the United States": Data S1: Phoenix-Mesa-Chandler, AZ.exp

```
# time CumNum_detected_cases_Cum
63 53
64 60
65 101
66 60
67 102
68 157
69 99
70 83
71 94
72 96
73 134
74 169
75 111
76 75
77 68
78 143
79 53
80 158
81 86
82 65
83 43
84 97
85 133
86 155
87 110
88 110
89 56
90 114
91 123
92 144
93 160
94 133
95 135
96 115
97 127
98 167
99 259
100 204
101 283
102 185
103 178
104 188
105 228
106 91
107 365
108 273
109 63
110 181
111 247
112 129
113 265
114 242
115 283
116 159
117 109
118 160
119 166
120 199
121 132
122 229
123 104
124 111
125 71
126 190
127 280
128 242
129 433
130 319
131 124
132 643
133 563
134 169
135 932
136 719
137 782
138 520
139 408
140 953
141 938
142 957
143 905
144 901
145 748
146 1562
147 1563
148 1713
149 2351
150 2345
151 2019
```
