## Supplementary material for "Differential contagiousness of respiratory disease across the United States": Data S1: diffMatrix.txt

```
   2.0430808199171857e+01   2.0986869902919950e-01   1.4586059996323730e-01   1.2799412190015882e+00   1.1629855224636913e-01   1.8098592013804993e+00   1.7466686997297243e-01   6.6160750325325801e-01  -3.3119966556079961e-01
   2.0986869902919950e-01   3.5718174704750663e+00  -8.4255119202647881e-03   6.0565259695707752e-02  -8.8441335404178274e-03   7.8275981516427273e-01  -3.5453396578100801e-02   6.1593323247420846e-02  -1.4485661335239045e-01
   1.4586059996323730e-01  -8.4255119202647881e-03   2.8015553216684543e-03   2.2605251551399082e-02   1.3604357665926632e-03   7.4428512575099382e-03   1.7104839544867447e-03  -9.1196278084722905e-05  -1.3605535776932539e-04
   1.2799412190015882e+00   6.0565259695707752e-02   2.2605251551399082e-02   6.1299495367516190e+00   9.8751418964565761e-03  -9.7415822376272687e-01   2.4915397488815744e-02  -4.5342764105727053e-02   4.4671660478245230e-02
   1.1629855224636913e-01  -8.8441335404178274e-03   1.3604357665926632e-03   9.8751418964565761e-03   2.0762205332590035e-03   7.7381862319750279e-03   1.3164320887837830e-03   2.8040199558321196e-04   1.1697939512602715e-04
   1.8098592013804993e+00   7.8275981516427273e-01   7.4428512575099382e-03  -9.7415822376272687e-01   7.7381862319750279e-03   7.8792560911197871e+00  -2.2817016992944326e-02   1.0148809128838468e-01  -2.3496333289102111e-01
   1.7466686997297243e-01  -3.5453396578100801e-02   1.7104839544867447e-03   2.4915397488815744e-02   1.3164320887837830e-03  -2.2817016992944326e-02   3.7385890129808508e-03   1.8861326239434228e-03   1.6430856194589527e-03
   6.6160750325325801e-01   6.1593323247420846e-02  -9.1196278084722905e-05  -4.5342764105727053e-02   2.8040199558321196e-04   1.0148809128838468e-01   1.8861326239434228e-03   6.5851670616324173e-02  -3.4918696024866469e-02
  -3.3119966556079961e-01  -1.4485661335239045e-01  -1.3605535776932539e-04   4.4671660478245230e-02   1.1697939512602715e-04  -2.3496333289102111e-01   1.6430856194589527e-03  -3.4918696024866469e-02   8.7905958373723825e-01
```
