## Supplementary material for "Differential contagiousness of respiratory disease across the United States": Data S1: MLE_params.txt

```
   2.7768800063000775e+01   6.0337762090162755e+01   4.4577869379725737e-01   7.6854114810738210e+00   4.6036464315533171e-01   9.3739412827943074e+00   3.0152423926594873e-01   6.8681573189045414e-02   7.5051921981067107e+00
```
