## Supplementary material for "Differential contagiousness of respiratory disease across the United States": Data S1: Pine Bluff, AR.exp

```
# time CumNum_detected_cases_Cum
87 22
88 0
89 155
90 194
91 70
92 124
93 80
94 19
95 11
96 34
97 3
98 65
99 2
100 8
101 4
102 11
103 31
104 15
105 48
106 22
107 13
108 0
109 38
110 8
111 36
112 9
113 27
114 14
115 55
116 129
117 10
118 7
119 3
120 1
121 2
122 7
123 4
124 1
125 6
126 0
127 5
128 2
129 4
130 8
131 3
132 6
133 4
134 5
135 9
136 2
137 1
138 6
139 5
140 14
141 6
142 47
143 4
144 11
145 3
146 0
147 1
148 3
149 33
150 17
151 9
```
