## Supplementary material for "Differential contagiousness of respiratory disease across the United States": Data S1: diffMatrix.txt

```
   5.0830111695990929e+01   6.3988928776432141e-02   1.1111914928305684e+00   1.6319456129833940e-01   5.2972153614477313e-01  -2.2263757774111704e-02
   6.3988928776432141e-02   1.1225829321298182e-03   2.5051749888371426e-03   2.3253352463351124e-04  -5.2722599508585669e-04  -5.9837153545819163e-05
   1.1111914928305684e+00   2.5051749888371426e-03   7.1597444363435123e+00  -5.3071777585656605e-03  -7.4450039100206842e-03   1.9134101177004370e-02
   1.6319456129833940e-01   2.3253352463351124e-04  -5.3071777585656605e-03   1.8224693755280518e-03   1.5589644177694208e-03  -7.6976218205219684e-05
   5.2972153614477313e-01  -5.2722599508585669e-04  -7.4450039100206842e-03   1.5589644177694208e-03   5.1902929743516436e-02   5.8362257274269171e-04
  -2.2263757774111704e-02  -5.9837153545819163e-05   1.9134101177004370e-02  -7.6976218205219684e-05   5.8362257274269171e-04   1.5082504272522314e-02
```
