## Supplementary material for "Differential contagiousness of respiratory disease across the United States": Data S1: MLE_params.txt

```
   1.4874410380560345e+01   2.2428242398495649e-01   1.6194256840385461e+00   2.9455531395522228e-01   8.7345195161178668e-01   8.1182465962296746e-01
```
