## Supplementary material for "Differential contagiousness of respiratory disease across the United States": Data S1: Pittsburgh, PA.exp

```
# time CumNum_detected_cases_Cum
65 42
66 106
67 66
68 54
69 72
70 50
71 87
72 110
73 124
74 91
75 69
76 115
77 61
78 62
79 70
80 78
81 40
82 47
83 25
84 28
85 45
86 52
87 204
88 46
89 21
90 33
91 57
92 69
93 79
94 96
95 38
96 44
97 27
98 51
99 40
100 58
101 29
102 19
103 46
104 26
105 32
106 52
107 28
108 42
109 29
110 9
111 23
112 36
113 18
114 40
115 18
116 14
117 63
118 18
119 38
120 34
121 38
122 26
123 35
124 44
125 16
126 16
127 39
128 24
129 39
130 18
131 9
132 14
133 34
134 25
135 8
136 28
137 25
138 9
139 33
140 17
141 28
142 23
143 18
144 6
145 12
146 33
147 15
148 16
149 36
150 34
151 39
```
