## Supplementary material for "Differential contagiousness of respiratory disease across the United States": Data S1: diffMatrix.txt

```
   1.4692964912512499e+01   1.0193953666492502e-01   1.6085523355927758e+00   8.5714187912696027e-02   4.2886324817820587e-01   1.4693195875090551e-01
   1.0193953666492502e-01   2.0614452238090558e-03   1.7742253578395394e-02   8.5586001450171023e-04  -6.5687755228479900e-04   1.2286854387060411e-03
   1.6085523355927758e+00   1.7742253578395394e-02   6.6300832320805680e+00   6.8920089221337199e-03   1.0343218367647967e-02  -7.7736041587908630e-02
   8.5714187912696027e-02   8.5586001450171023e-04   6.8920089221337199e-03   1.7282086085590469e-03  -2.7203731582033135e-04   1.4411442056990480e-03
   4.2886324817820587e-01  -6.5687755228479900e-04   1.0343218367647967e-02  -2.7203731582033135e-04   6.0378757194157320e-02  -6.9101458599644819e-04
   1.4693195875090551e-01   1.2286854387060411e-03  -7.7736041587908630e-02   1.4411442056990480e-03  -6.9101458599644819e-04   7.6863301694654718e-01
```
