## Supplementary material for "Differential contagiousness of respiratory disease across the United States": Data S1: MLE_params.txt

```
   3.4689928953177002e+01   3.9718288719697203e-01   8.5164005840651811e+00   4.8314455074271567e-01   8.3104129598454723e-01   5.1921099366863581e+00
```
