## Supplementary material for "Differential contagiousness of respiratory disease across the United States": Data S1: Pittsfield, MA.exp

```
# time CumNum_detected_cases_Cum
72 27
73 13
74 5
75 10
76 10
77 3
78 23
79 25
80 7
81 14
82 5
83 5
84 10
85 12
86 1
87 2
88 2
89 0
90 17
91 0
92 14
93 7
94 0
95 3
96 0
97 2
98 10
99 2
100 2
101 4
102 3
103 2
104 4
105 4
106 3
107 8
108 0
109 3
110 3
111 7
112 1
113 2
114 3
115 4
116 2
117 0
118 0
119 3
120 9
121 1
122 5
123 5
124 3
125 14
126 2
127 0
128 5
129 0
130 0
131 23
132 1
133 -2
134 2
135 3
136 2
137 1
138 1
139 0
140 -1
141 1
142 0
143 5
144 0
145 -1
146 -1
147 4
148 2
149 1
150 1
151 4
```
