## Supplementary material for "Differential contagiousness of respiratory disease across the United States": Data S1: diffMatrix.txt

```
   2.7360988499289363e+01   4.5165469013587964e-02   2.3578452489376767e-01   8.7318805584729237e-02   1.0402022055459707e-01  -1.2804124635504147e-01
   4.5165469013587964e-02   1.1203011395319032e-03   1.1268245334092712e-03   2.2955951215045836e-04  -1.0658639935008090e-03  -3.5900000081633918e-04
   2.3578452489376767e-01   1.1268245334092712e-03   6.2238769979797892e+00  -2.2323436477672764e-03  -5.1415782075243908e-03  -1.6634810232079855e-02
   8.7318805584729237e-02   2.2955951215045836e-04  -2.2323436477672764e-03   1.5481671069491978e-03  -1.5728309779445046e-03  -6.5750439160608420e-04
   1.0402022055459707e-01  -1.0658639935008090e-03  -5.1415782075243908e-03  -1.5728309779445046e-03   4.5262984515820406e-02   3.5260943794625105e-03
  -1.2804124635504147e-01  -3.5900000081633918e-04  -1.6634810232079855e-02  -6.5750439160608420e-04   3.5260943794625105e-03   4.5495612092778977e-02
```
