## Supplementary material for "Differential contagiousness of respiratory disease across the United States": Data S1: MLE_params.txt

```
   4.1265215240943220e-01   2.1128597633652019e-01   8.3448291397127079e+00   2.7672712794897769e-01   9.7914326187171485e-01   1.1503383095207762e+00
```
