## Supplementary material for "Differential contagiousness of respiratory disease across the United States": Data S1: Port St. Lucie, FL.exp

```
# time CumNum_detected_cases_Cum
77 15
78 9
79 15
80 5
81 8
82 16
83 10
84 12
85 16
86 10
87 6
88 9
89 6
90 7
91 2
92 18
93 6
94 2
95 8
96 17
97 5
98 1
99 13
100 8
101 7
102 6
103 16
104 3
105 11
106 15
107 14
108 7
109 12
110 8
111 19
112 10
113 8
114 25
115 5
116 32
117 61
118 28
119 22
120 66
121 18
122 30
123 16
124 29
125 34
126 22
127 11
128 69
129 39
130 33
131 3
132 47
133 65
134 62
135 72
136 85
137 78
138 37
139 32
140 51
141 126
142 69
143 115
144 89
145 91
146 133
147 71
148 33
149 171
150 77
151 110
```
