## Supplementary material for "Differential contagiousness of respiratory disease across the United States": Data S1: diffMatrix.txt

```
   3.7730626832061191e+01  -1.9281599448483897e+00   5.7524311441837304e-02  -1.1731882422556992e+00   1.4865915607925193e-01  -1.4728153599396481e+00   1.3297985278982241e-01   3.2847925232146186e-01  -6.3694704097432650e-02
  -1.9281599448483897e+00   1.0303129571689899e+01  -4.1499455257117219e-03   2.2706799102039116e-01  -2.5457859020390955e-01   2.2092136494724408e+00  -3.3317384893033465e-02  -1.7351417481778025e-02  -1.1711337089473630e-02
   5.7524311441837304e-02  -4.1499455257117219e-03   1.1500499688081468e-03  -1.4474490428210013e-03   4.4207137340795922e-04  -1.0379701592004955e-03   3.1480455527100346e-04  -1.1441984575553811e-03  -5.6333540923966265e-04
  -1.1731882422556992e+00   2.2706799102039116e-01  -1.4474490428210013e-03   5.6172107299479306e+00  -2.1469265431813021e-02  -6.2230365949348630e-02  -4.1444337952663566e-03  -2.3741208170288026e-02   6.1422727025589624e-02
   1.4865915607925193e-01  -2.5457859020390955e-01   4.4207137340795922e-04  -2.1469265431813021e-02   1.0358230806216435e-02  -2.3506516781413033e-02   1.2709094254672872e-03  -2.0426921729646270e-03  -2.6476391490646398e-03
  -1.4728153599396481e+00   2.2092136494724408e+00  -1.0379701592004955e-03  -6.2230365949348630e-02  -2.3506516781413033e-02   7.5170330945877764e+00  -1.1985095797926655e-02  -5.7326853535899377e-02  -1.0517912975229592e-01
   1.3297985278982241e-01  -3.3317384893033465e-02   3.1480455527100346e-04  -4.1444337952663566e-03   1.2709094254672872e-03  -1.1985095797926655e-02   1.8316220811469364e-03  -1.8826376864444316e-03  -1.3821808331363396e-03
   3.2847925232146186e-01  -1.7351417481778025e-02  -1.1441984575553811e-03  -2.3741208170288026e-02  -2.0426921729646270e-03  -5.7326853535899377e-02  -1.8826376864444316e-03   5.8580979266933765e-02   1.6330801947893207e-02
  -6.3694704097432650e-02  -1.1711337089473630e-02  -5.6333540923966265e-04   6.1422727025589624e-02  -2.6476391490646398e-03  -1.0517912975229592e-01  -1.3821808331363396e-03   1.6330801947893207e-02   3.6348323196892551e-01
```
