## Supplementary material for "Differential contagiousness of respiratory disease across the United States": Data S1: MLE_params.txt

```
   1.9766090377784298e-01   9.4700448054391710e+00   2.1268855532831882e-01   6.5585212788837373e+00   4.8839235782056500e-01   3.4070476421008711e-01   1.0363094713808305e-01   8.3681872018166303e-01   3.3472851989493417e+00
```
