## Supplementary material for "Differential contagiousness of respiratory disease across the United States": Data S1: Portland-South Portland, ME.exp

```
# time CumNum_detected_cases_Cum
69 21
70 32
71 21
72 35
73 16
74 13
75 18
76 11
77 15
78 19
79 13
80 14
81 9
82 14
83 32
84 13
85 12
86 23
87 14
88 12
89 6
90 9
91 11
92 24
93 13
94 12
95 22
96 5
97 11
98 10
99 16
100 21
101 25
102 27
103 13
104 20
105 17
106 61
107 33
108 34
109 23
110 13
111 9
112 30
113 44
114 25
115 30
116 24
117 22
118 16
119 38
120 32
121 60
122 47
123 30
124 14
125 25
126 16
127 33
128 28
129 37
130 33
131 20
132 20
133 25
134 20
135 28
136 37
137 24
138 5
139 13
140 19
141 21
142 29
143 31
144 28
145 11
146 9
147 11
148 33
149 29
150 19
151 9
```
