## Supplementary material for "Differential contagiousness of respiratory disease across the United States": Data S1: diffMatrix.txt

```
   5.9506494977442896e+00   9.0224250723319639e-03   2.4810146466558222e-01   1.9091534930357743e-02   3.0571829933556539e-02  -1.0656514611746785e-01
   9.0224250723319639e-03   1.0229929579586114e-03   4.1781019252427876e-04   5.1114337379315497e-05  -3.1906169025633200e-04  -4.6041746162723949e-04
   2.4810146466558222e-01   4.1781019252427876e-04   5.4906839524636144e+00  -8.3927452577377325e-04   1.1391693708455617e-02   6.3992491047335634e-02
   1.9091534930357743e-02   5.1114337379315497e-05  -8.3927452577377325e-04   1.1352576073705648e-03  -5.8899010578179571e-04  -1.0492588931439912e-03
   3.0571829933556539e-02  -3.1906169025633200e-04   1.1391693708455617e-02  -5.8899010578179571e-04   1.9262826107120674e-02   1.1525146920419215e-02
  -1.0656514611746785e-01  -4.6041746162723949e-04   6.3992491047335634e-02  -1.0492588931439912e-03   1.1525146920419215e-02   7.0704632690912828e-01
```
