## Supplementary material for "Differential contagiousness of respiratory disease across the United States": Data S1: MLE_params.txt

```
   2.3007861974376431e-02   2.1874520133005573e-01   9.5817604898380146e+00   2.1944642694122965e-01   9.9631751477776498e-01   4.9670188435684333e+00
```
