## Supplementary material for "Differential contagiousness of respiratory disease across the United States": Data S1: Portland-Vancouver-Hillsboro, OR-WA.exp

```
# time CumNum_detected_cases_Cum
65 84
66 45
67 35
68 45
69 52
70 42
71 55
72 48
73 67
74 56
75 53
76 50
77 53
78 47
79 56
80 44
81 53
82 64
83 42
84 27
85 46
86 43
87 30
88 40
89 45
90 40
91 52
92 50
93 27
94 46
95 40
96 34
97 18
98 36
99 37
100 32
101 25
102 13
103 33
104 27
105 40
106 39
107 47
108 38
109 45
110 41
111 37
112 29
113 27
114 29
115 36
116 5
117 34
118 22
119 31
120 13
121 34
122 6
123 21
124 14
125 96
126 74
127 43
128 29
129 34
130 35
131 22
132 16
133 36
134 45
135 54
136 52
137 42
138 65
139 80
140 49
141 102
142 77
143 79
144 56
145 76
146 110
147 76
148 89
149 105
150 90
151 120
```
