## Supplementary material for "Differential contagiousness of respiratory disease across the United States": Data S1: diffMatrix.txt

```
   1.7367122239023757e+01  -1.7472447072225258e-01   3.8594459299900380e-02   2.5945605046187388e+00   4.5689375996998391e-02  -2.9199850675989905e+00   5.2819087659044014e-02   7.9298529594342537e-01  -4.7114668130922355e-01
  -1.7472447072225258e-01   5.4133984072668770e+00  -5.6538280506267134e-03  -8.6457096453377597e-02  -1.2418766041736128e-02   1.2365140549898284e+00  -3.1520261831700272e-02   6.1790043608872192e-02  -2.5547855835942967e-01
   3.8594459299900380e-02  -5.6538280506267134e-03   1.2528352114502749e-03   8.8392293374674781e-03   2.9542152092248037e-04  -9.5110675758944916e-03   2.9227404372658098e-04  -1.2424241897154777e-04  -1.6667042718389717e-03
   2.5945605046187388e+00  -8.6457096453377597e-02   8.8392293374674781e-03   4.7311688858359249e+00   6.4035113041568965e-03   8.1785982195100457e-02   1.2805611515204221e-02   7.6942556531509068e-02  -6.8098173976141929e-01
   4.5689375996998391e-02  -1.2418766041736128e-02   2.9542152092248037e-04   6.4035113041568965e-03   1.3832453884334631e-03  -1.1596999572568850e-02   3.3765161118266379e-04  -7.9811230310846253e-05  -8.0886244189373377e-04
  -2.9199850675989905e+00   1.2365140549898284e+00  -9.5110675758944916e-03   8.1785982195100457e-02  -1.1596999572568850e-02   6.9220273392822849e+00  -3.0059433378982762e-02  -7.3305515678013175e-02   4.3763664259162249e-01
   5.2819087659044014e-02  -3.1520261831700272e-02   2.9227404372658098e-04   1.2805611515204221e-02   3.3765161118266379e-04  -3.0059433378982762e-02   1.6740129935304089e-03   1.8202758526968661e-04  -1.3558313868792791e-03
   7.9298529594342537e-01   6.1790043608872192e-02  -1.2424241897154777e-04   7.6942556531509068e-02  -7.9811230310846253e-05  -7.3305515678013175e-02   1.8202758526968661e-04   6.6692813755576771e-02  -2.5810055962824714e-02
  -4.7114668130922355e-01  -2.5547855835942967e-01  -1.6667042718389717e-03  -6.8098173976141929e-01  -8.0886244189373377e-04   4.3763664259162249e-01  -1.3558313868792791e-03  -2.5810055962824714e-02   2.8285659417987228e+00
```
