## Supplementary material for "Differential contagiousness of respiratory disease across the United States": Data S1: MLE_params.txt

```
   2.5863993098274602e+01   5.3855952507509706e+01   3.2975484753413958e-01   9.1411537158583744e+00   4.1711707687061600e-01   5.5062254349647937e+00   2.9924858850388114e-01   5.9746571350507227e-01   9.7544524439789573e+00
```
