## Supplementary material for "Differential contagiousness of respiratory disease across the United States": Data S1: Poughkeepsie-Newburgh-Middletown, NY.exp

```
# time CumNum_detected_cases_Cum
60 117
61 160
62 133
63 169
64 150
65 194
66 228
67 204
68 260
69 217
70 259
71 412
72 491
73 473
74 500
75 407
76 262
77 412
78 323
79 547
80 461
81 274
82 198
83 449
84 252
85 209
86 253
87 256
88 152
89 147
90 126
91 189
92 180
93 411
94 961
95 202
96 196
97 160
98 178
99 235
100 149
101 206
102 94
103 93
104 149
105 97
106 169
107 118
108 126
109 97
110 60
111 69
112 91
113 123
114 78
115 83
116 80
117 31
118 181
119 69
120 70
121 72
122 81
123 42
124 37
125 42
126 28
127 53
128 56
129 40
130 27
131 31
132 39
133 26
134 22
135 35
136 35
137 11
138 15
139 20
140 14
141 14
142 16
143 19
144 15
145 14
146 14
147 21
148 16
149 38
150 35
151 21
```
