## Supplementary material for "Differential contagiousness of respiratory disease across the United States": Data S1: diffMatrix.txt

```
   9.9901785480636693e+00   1.3765489332594430e-01   1.0839711517934139e-01   8.3924837381526493e-02   2.5275267096399762e-01  -1.1607967910652410e-01
   1.3765489332594430e-01   4.6008507055909573e-03   5.2142339860597083e-03  -9.6426331911494655e-05  -5.1044186479253404e-03  -6.7641346342523058e-03
   1.0839711517934139e-01   5.2142339860597083e-03   1.3283256359101971e-02  -2.3508667779568080e-03  -1.3503524726687597e-02  -1.4393255101008895e-02
   8.3924837381526493e-02  -9.6426331911494655e-05  -2.3508667779568080e-03   2.9555275236748699e-03   8.0581367688545777e-03   4.0132235119063487e-03
   2.5275267096399762e-01  -5.1044186479253404e-03  -1.3503524726687597e-02   8.0581367688545777e-03   6.0294442161350721e-02   1.8455023208891801e-02
  -1.1607967910652410e-01  -6.7641346342523058e-03  -1.4393255101008895e-02   4.0132235119063487e-03   1.8455023208891801e-02   9.0775761729363913e-01
```
