## Supplementary material for "Differential contagiousness of respiratory disease across the United States": Data S1: MLE_params.txt

```
   3.0729733477253319e+01   4.9572199227534119e-01   2.0346931846579711e-01   6.1112912526726393e-01   1.6752713604753400e-01   6.5772121275475257e+00
```
