## Supplementary material for "Differential contagiousness of respiratory disease across the United States": Data S1: Prescott Valley-Prescott, AZ.exp

```
# time CumNum_detected_cases_Cum
112 21
113 16
114 11
115 6
116 2
117 5
118 2
119 4
120 0
121 11
122 0
123 1
124 3
125 3
126 1
127 2
128 1
129 1
130 1
131 0
132 3
133 4
134 3
135 7
136 12
137 1
138 3
139 10
140 8
141 11
142 8
143 7
144 0
145 0
146 10
147 3
148 15
149 15
150 19
151 20
```
