## Supplementary material for "Differential contagiousness of respiratory disease across the United States": Data S1: diffMatrix.txt

```
   9.0803345138194551e+00   4.8226103710466775e-03   2.8008820057405825e-01   1.8980852481540484e-02   1.4361949193905510e-02  -3.7499785318252501e-02
   4.8226103710466775e-03   1.0078951944807613e-03   1.1153347196622885e-04   5.4978991171788885e-05  -1.9218549611579980e-04  -8.2050468891444256e-05
   2.8008820057405825e-01   1.1153347196622885e-04   6.8842841964489896e+00  -7.0209506900854590e-03   5.9920684904993630e-03   5.5954381044138720e-03
   1.8980852481540484e-02   5.4978991171788885e-05  -7.0209506900854590e-03   2.0105259779329668e-03  -7.1627458936588089e-04  -5.2105300104823165e-04
   1.4361949193905510e-02  -1.9218549611579980e-04   5.9920684904993630e-03  -7.1627458936588089e-04   1.6541807346692698e-02   2.7835571826130799e-03
  -3.7499785318252501e-02  -8.2050468891444256e-05   5.5954381044138720e-03  -5.2105300104823165e-04   2.7835571826130799e-03   2.3137472894250784e-02
```
