## Supplementary material for "Differential contagiousness of respiratory disease across the United States": Data S1: MLE_params.txt

```
   1.4894875065304608e-01   1.8174497636132908e-01   8.6933920763037982e+00   1.7383482589501073e-01   9.9546182869849698e-01   7.8169379771965919e-01
```
