## Supplementary material for "Differential contagiousness of respiratory disease across the United States": Data S1: Providence-Warwick, RI-MA.exp

```
# time CumNum_detected_cases_Cum
66 50
67 183
68 139
69 150
70 173
71 94
72 93
73 203
74 124
75 63
76 302
77 214
78 309
79 92
80 478
81 136
82 67
83 860
84 73
85 600
86 401
87 370
88 348
89 286
90 344
91 56
92 273
93 1583
94 496
95 493
96 145
97 531
98 682
99 503
100 536
101 413
102 347
103 212
104 132
105 145
106 149
107 141
108 177
109 84
110 1841
111 250
112 497
113 191
114 150
115 158
116 122
117 126
118 84
119 1096
120 339
121 266
122 304
123 269
124 85
125 52
126 356
127 177
128 188
129 159
130 70
131 189
132 32
133 73
134 55
135 65
136 62
137 48
138 1021
139 30
140 26
141 39
142 79
143 34
144 27
145 439
146 15
147 16
148 23
149 23
150 26
151 7
```
