## Supplementary material for "Differential contagiousness of respiratory disease across the United States": Data S1: diffMatrix.txt

```
   7.9249552596593745e+01   8.7369372883772511e-01   3.5833227192387418e+00   7.1050742786949761e-01   2.3790662701265008e-02   1.2768139928963251e-02
   8.7369372883772511e-01   1.2087199815743722e-02   4.5479003360951245e-02   8.4639357898649396e-03   3.3738723373747401e-04  -6.2593147213798857e-04
   3.5833227192387418e+00   4.5479003360951245e-02   7.4021760230503633e+00   1.5915379563032812e-02  -2.5553463224366490e-03   1.1799021841207395e-02
   7.1050742786949761e-01   8.4639357898649396e-03   1.5915379563032812e-02   8.1262501098247637e-03   3.4024158619100933e-04  -4.0024130073733528e-04
   2.3790662701265008e-02   3.3738723373747401e-04  -2.5553463224366490e-03   3.4024158619100933e-04   1.0641175865154699e-03  -1.5109892827106162e-04
   1.2768139928963251e-02  -6.2593147213798857e-04   1.1799021841207395e-02  -4.0024130073733528e-04  -1.5109892827106162e-04   3.6946820675744521e-02
```
