## Supplementary material for "Differential contagiousness of respiratory disease across the United States": Data S1: MLE_params.txt

```
   3.4634848901533232e+01   5.2550485279888415e-01   4.5590613560518047e+00   4.4072488062908211e-01   4.9329703386861393e-02   1.3944467796174942e+00
```
