## Supplementary material for "Differential contagiousness of respiratory disease across the United States": Data S1: Provo-Orem, UT.exp

```
# time CumNum_detected_cases_Cum
75 8
76 13
77 31
78 5
79 11
80 12
81 18
82 9
83 13
84 17
85 35
86 16
87 14
88 38
89 43
90 27
91 47
92 44
93 58
94 56
95 52
96 51
97 34
98 37
99 58
100 36
101 28
102 52
103 49
104 49
105 39
106 9
107 69
108 31
109 28
110 12
111 7
112 35
113 35
114 20
115 16
116 26
117 23
118 17
119 33
120 24
121 59
122 27
123 26
124 18
125 22
126 9
127 24
128 49
129 44
130 59
131 36
132 26
133 37
134 61
135 55
136 40
137 78
138 49
139 27
140 40
141 68
142 46
143 60
144 56
145 47
146 58
147 66
148 85
149 97
150 100
151 80
```
