## Supplementary material for "Differential contagiousness of respiratory disease across the United States": Data S1: diffMatrix.txt

```
   4.4988252734719680e+01   7.5644089569721268e-02   1.0545327741088077e+00   1.4887837641981891e-01   2.6033054714518961e-01   4.7129219695361381e-03
   7.5644089569721268e-02   1.1646638457268735e-03   2.9598013179589098e-03   3.1782974357026699e-04  -6.7993894362635202e-04  -2.0008961112909256e-04
   1.0545327741088077e+00   2.9598013179589098e-03   6.8663122049731964e+00   4.2030821036534048e-04  -3.0556668744463968e-02   8.6532403821056050e-02
   1.4887837641981891e-01   3.1782974357026699e-04   4.2030821036534048e-04   1.6570076780575952e-03  -1.0579293932390088e-03  -4.8198679394252306e-04
   2.6033054714518961e-01  -6.7993894362635202e-04  -3.0556668744463968e-02  -1.0579293932390088e-03   4.4635303177203246e-02   8.1956425224969758e-03
   4.7129219695361381e-03  -2.0008961112909256e-04   8.6532403821056050e-02  -4.8198679394252306e-04   8.1956425224969758e-03   4.6799241897938704e-01
```
