## Supplementary material for "Differential contagiousness of respiratory disease across the United States": Data S1: MLE_params.txt

```
   9.4921293198258994e+00   2.2653269925697772e-01   8.4392926373370525e+00   2.1078746873669132e-01   9.0205549973935684e-01   3.9911283079594790e+00
```
