## Supplementary material for "Differential contagiousness of respiratory disease across the United States": Data S1: Pueblo, CO.exp

```
# time CumNum_detected_cases_Cum
116 2
117 13
118 2
119 1
120 10
121 3
122 27
123 3
124 0
125 1
126 14
127 0
128 3
129 8
130 6
131 2
132 0
133 3
134 2
135 4
136 7
137 7
138 0
139 3
140 1
141 2
142 6
143 14
144 6
145 0
146 -1
147 0
148 0
149 0
150 4
151 2
```
