## Supplementary material for "Differential contagiousness of respiratory disease across the United States": Data S1: diffMatrix.txt

```
   7.4672159928487485e+00   3.9450359600720578e-03  -4.8217710076923451e-02   1.8893715390059820e-02   2.0739050846576665e-02  -5.0997756210161747e-02
   3.9450359600720578e-03   1.0068905867172274e-03   1.9874106391513027e-04   6.2227393458042635e-05  -1.6279942470769063e-04  -9.5984693523845673e-05
  -4.8217710076923451e-02   1.9874106391513027e-04   6.7997134783487043e+00  -5.1743163644781846e-03   2.6347317994512695e-03  -1.4943004721489905e-03
   1.8893715390059820e-02   6.2227393458042635e-05  -5.1743163644781846e-03   2.5801602029442475e-03  -9.2511006756826363e-04  -7.0043741887660098e-04
   2.0739050846576665e-02  -1.6279942470769063e-04   2.6347317994512695e-03  -9.2511006756826363e-04   1.4252636103247457e-02   2.6196544657581433e-03
  -5.0997756210161747e-02  -9.5984693523845673e-05  -1.4943004721489905e-03  -7.0043741887660098e-04   2.6196544657581433e-03   3.1296935874002695e-02
```
