## Supplementary material for "Differential contagiousness of respiratory disease across the United States": Data S1: MLE_params.txt

```
   1.2323331944371307e-01   1.8206998492032547e-01   3.4477070771578706e+00   3.0688659144481828e-01   9.9517798614026076e-01   8.7547632620159688e-01
```
