## Supplementary material for "Differential contagiousness of respiratory disease across the United States": Data S1: Punta Gorda, FL.exp

```
# time CumNum_detected_cases_Cum
95 1
96 8
97 8
98 4
99 13
100 9
101 -1
102 5
103 8
104 12
105 25
106 10
107 8
108 5
109 12
110 8
111 10
112 3
113 7
114 10
115 3
116 10
117 9
118 3
119 6
120 12
121 2
122 5
123 6
124 4
125 3
126 3
127 5
128 8
129 4
130 8
131 3
132 2
133 7
134 6
135 5
136 7
137 5
138 7
139 1
140 4
141 10
142 7
143 7
144 3
145 5
146 6
147 8
148 2
149 17
150 11
151 6
```
