## Supplementary material for "Differential contagiousness of respiratory disease across the United States": Data S1: diffMatrix.txt

```
   5.7694688524300082e+00   4.0565665649484935e-03   3.0055983320959288e-02   1.2407026774419934e-02   1.5665150624870592e-02  -7.5187365619406935e-02
   4.0565665649484935e-03   1.0074223033080412e-03   2.8769002681516311e-04   3.0223359373074642e-05  -1.9060469454697631e-04  -1.2067233403958782e-04
   3.0055983320959288e-02   2.8769002681516311e-04   6.4731498787396742e+00  -3.2447433809273687e-03  -6.2918398240097888e-03   3.5855120600203350e-02
   1.2407026774419934e-02   3.0223359373074642e-05  -3.2447433809273687e-03   1.2453382280798093e-03  -4.8248813052551113e-04  -6.2103728667461629e-04
   1.5665150624870592e-02  -1.9060469454697631e-04  -6.2918398240097888e-03  -4.8248813052551113e-04   1.5182608100902202e-02   2.6278802976946642e-04
  -7.5187365619406935e-02  -1.2067233403958782e-04   3.5855120600203350e-02  -6.2103728667461629e-04   2.6278802976946642e-04   2.1407674227835694e-01
```
