## Supplementary material for "Differential contagiousness of respiratory disease across the United States": Data S1: MLE_params.txt

```
   3.6874724621613675e-02   1.9132409570066766e-01   9.7552691549030488e+00   2.0780392116170190e-01   9.8724064440694426e-01   2.4483252993634532e+00
```
