## Supplementary material for "Differential contagiousness of respiratory disease across the United States": Data S1: Racine, WI.exp

```
# time CumNum_detected_cases_Cum
90 17
91 12
92 20
93 16
94 26
95 15
96 11
97 52
98 10
99 56
100 44
101 15
102 27
103 23
104 82
105 45
106 34
107 50
108 46
109 24
110 23
111 40
112 26
113 49
114 101
115 84
116 13
117 24
118 36
119 60
120 51
121 109
122 42
123 76
124 7
125 8
126 187
127 70
128 48
129 62
130 8
131 14
132 34
133 43
134 43
135 52
136 28
137 4
138 7
139 29
140 24
141 14
142 11
143 11
144 3
145 6
146 47
147 9
148 14
149 13
150 13
151 2
```
