## Supplementary material for "Differential contagiousness of respiratory disease across the United States": Data S1: diffMatrix.txt

```
   2.3551350163881931e+01   1.5664427416402508e-02   2.1308862747640702e-03   7.3662756141948324e-02   3.2146625516751587e-01   1.7913208034415884e-01
   1.5664427416402508e-02   1.0339993158437468e-03   2.5692783687840209e-05  -7.9285243033803894e-05  -6.7330236502103811e-04   3.9741472386034875e-05
   2.1308862747640702e-03   2.5692783687840209e-05   1.1982812133588885e-03  -1.8768332368426751e-03  -3.8073005723290323e-04  -8.5370940977916711e-05
   7.3662756141948324e-02  -7.9285243033803894e-05  -1.8768332368426751e-03   2.7565309674393156e-02   1.1498994180550429e-03   1.1229598010234554e-03
   3.2146625516751587e-01  -6.7330236502103811e-04  -3.8073005723290323e-04   1.1498994180550429e-03   4.6721986496237329e-02   6.2391590488724653e-03
   1.7913208034415884e-01   3.9741472386034875e-05  -8.5370940977916711e-05   1.1229598010234554e-03   6.2391590488724653e-03   9.6390170233402850e-02
```
