## Supplementary material for "Differential contagiousness of respiratory disease across the United States": Data S1: MLE_params.txt

```
   1.0518018514719454e+00   2.0559843282312473e-01   1.3531185499746825e-02   9.8100395504346405e-01   5.8017231096526789e-01   2.3371669294495190e+00
```
