## Supplementary material for "Differential contagiousness of respiratory disease across the United States": Data S1: Raleigh-Cary, NC.exp

```
# time CumNum_detected_cases_Cum
70 5
71 43
72 29
73 28
74 27
75 16
76 34
77 37
78 14
79 46
80 46
81 88
82 9
83 31
84 11
85 45
86 24
87 18
88 15
89 9
90 14
91 6
92 11
93 21
94 19
95 29
96 15
97 103
98 24
99 40
100 27
101 34
102 7
103 19
104 36
105 33
106 30
107 27
108 37
109 21
110 22
111 24
112 27
113 37
114 41
115 34
116 50
117 41
118 48
119 44
120 58
121 60
122 63
123 24
124 48
125 18
126 54
127 127
128 80
129 66
130 50
131 36
132 136
133 47
134 191
135 122
136 78
137 88
138 103
139 139
140 113
141 209
142 172
143 213
144 91
145 145
146 157
147 180
148 169
149 124
150 280
151 120
```
