## Supplementary material for "Differential contagiousness of respiratory disease across the United States": Data S1: diffMatrix.txt

```
   4.8299283955202291e+01  -1.4469002535691176e+01   9.0377955131582186e-02   9.9830420278183318e-01   2.2405501675446524e-01  -9.2847782004273405e-01   1.9480468195272096e-01   9.0002470997263007e-01  -3.0616507390175773e-01
  -1.4469002535691176e+01   6.4247480747836391e+01  -5.2000290905476136e-02   2.8283970219243315e+00  -3.1787066760516952e-01   4.1113013658347249e-02  -2.0773604252503405e-01   9.0835629859752479e-02  -2.6757556860200635e-02
   9.0377955131582186e-02  -5.2000290905476136e-02   1.2906852562582774e-03  -2.4486834823185233e-05   7.6565406216403536e-04   1.3772208069031250e-03   5.6802057584999207e-04  -4.6091870127696179e-04  -2.7104860239330177e-04
   9.9830420278183318e-01   2.8283970219243315e+00  -2.4486834823185233e-05   6.6328579511715242e+00  -1.8245341377567906e-02   2.4722968774087514e-01  -4.9064852493318004e-03   9.2984108049571607e-02  -3.7065906336034425e-02
   2.2405501675446524e-01  -3.1787066760516952e-01   7.6565406216403536e-04  -1.8245341377567906e-02   3.9017538048848666e-03   5.1804433841628229e-03   1.7321642719601332e-03  -1.4270313712280533e-03  -5.0203728087991101e-04
  -9.2847782004273405e-01   4.1113013658347249e-02   1.3772208069031250e-03   2.4722968774087514e-01   5.1804433841628229e-03   7.7561121090606386e+00  -8.5615400916604842e-03  -8.3058621335186433e-02   3.6082955937310673e-02
   1.9480468195272096e-01  -2.0773604252503405e-01   5.6802057584999207e-04  -4.9064852493318004e-03   1.7321642719601332e-03  -8.5615400916604842e-03   2.5372327989164694e-03  -3.1066551017807659e-05   2.4050258979826423e-04
   9.0002470997263007e-01   9.0835629859752479e-02  -4.6091870127696179e-04   9.2984108049571607e-02  -1.4270313712280533e-03  -8.3058621335186433e-02  -3.1066551017807659e-05   6.5854413079600424e-02  -1.3189748853604211e-02
  -3.0616507390175773e-01  -2.6757556860200635e-02  -2.7104860239330177e-04  -3.7065906336034425e-02  -5.0203728087991101e-04   3.6082955937310673e-02   2.4050258979826423e-04  -1.3189748853604211e-02   2.9906058124101698e-01
```
