## Supplementary material for "Differential contagiousness of respiratory disease across the United States": Data S1: MLE_params.txt

```
   1.0585331029518454e+01   1.7580364720788495e+01   2.4280083802239757e-01   1.2825629047523177e-01   6.4489659107631536e-01   2.8650234282417784e+00   1.8055704859286309e-01   7.2232201787516648e-01   4.1096360217797825e+00
```
