## Supplementary material for "Differential contagiousness of respiratory disease across the United States": Data S1: Reading, PA.exp

```
# time CumNum_detected_cases_Cum
73 34
74 41
75 50
76 43
77 47
78 200
79 104
80 210
81 105
82 115
83 97
84 88
85 84
86 118
87 211
88 150
89 47
90 43
91 81
92 143
93 127
94 67
95 85
96 35
97 79
98 32
99 61
100 50
101 62
102 76
103 62
104 56
105 44
106 47
107 95
108 67
109 114
110 46
111 36
112 32
113 45
114 63
115 50
116 34
117 42
118 16
119 28
120 21
121 54
122 7
123 40
124 18
125 16
126 33
127 21
128 15
129 14
130 59
131 13
132 33
133 25
134 20
135 15
136 17
137 17
138 17
139 18
140 15
141 11
142 19
143 22
144 16
145 5
146 17
147 9
148 9
149 15
150 14
151 19
```
