## Supplementary material for "Differential contagiousness of respiratory disease across the United States": Data S1: diffMatrix.txt

```
   2.5399996617681101e+01   8.7351942921866987e-02   9.4720275249618527e-02   1.2357083669194364e-01   8.5447560774387199e-01  -1.3315509960875568e-01
   8.7351942921866987e-02   1.5962312701194019e-03   1.5793076702081629e-03   2.7442621710593396e-04  -1.4539747821025882e-04  -2.2829242275941163e-03
   9.4720275249618527e-02   1.5793076702081629e-03   1.1289565271325196e-02  -1.0981266989818332e-03  -7.4585722935370151e-03  -1.5410944241663345e-02
   1.2357083669194364e-01   2.7442621710593396e-04  -1.0981266989818332e-03   1.9768770571282875e-03   5.0701151513174881e-03   1.4102751503440709e-03
   8.5447560774387199e-01  -1.4539747821025882e-04  -7.4585722935370151e-03   5.0701151513174881e-03   7.1966393962611230e-02   1.7745913143116712e-02
  -1.3315509960875568e-01  -2.2829242275941163e-03  -1.5410944241663345e-02   1.4102751503440709e-03   1.7745913143116712e-02   7.9944621008556593e-01
```
