## Supplementary material for "Differential contagiousness of respiratory disease across the United States": Data S1: MLE_params.txt

```
   3.4769439834980119e+01   3.2625045855899659e-01   1.9232378232547717e-01   5.2952184023303051e-01   8.3161482040592660e-01   5.1881687006028274e+00
```
