## Supplementary material for "Differential contagiousness of respiratory disease across the United States": Data S1: Reno, NV.exp

```
# time CumNum_detected_cases_Cum
73 16
74 19
75 17
76 28
77 17
78 37
79 26
80 0
81 72
82 39
83 32
84 17
85 23
86 16
87 18
88 31
89 25
90 22
91 26
92 26
93 19
94 36
95 13
96 16
97 14
98 14
99 25
100 48
101 28
102 28
103 11
104 26
105 8
106 8
107 35
108 12
109 18
110 5
111 16
112 16
113 22
114 36
115 12
116 54
117 11
118 29
119 10
120 11
121 40
122 5
123 17
124 27
125 54
126 26
127 29
128 17
129 17
130 29
131 8
132 21
133 12
134 27
135 40
136 34
137 24
138 29
139 16
140 44
141 61
142 21
143 41
144 22
145 26
146 13
147 7
148 83
149 31
150 42
151 30
```
