## Supplementary material for "Differential contagiousness of respiratory disease across the United States": Data S1: diffMatrix.txt

```
   4.0192280706742409e+01   6.8591200853536996e-02   8.6698249162906493e-01   1.3214900309730010e-01   3.0838214914017720e-01  -2.8248989057939988e-01
   6.8591200853536996e-02   1.1579975940900714e-03   1.5239507239298855e-03   3.0055623070881723e-04  -6.5915150393650252e-04  -6.8546228579252015e-04
   8.6698249162906493e-01   1.5239507239298855e-03   6.3703262773731133e+00  -1.0048591714668540e-03   2.1222505867453681e-02   2.8365626958463411e-02
   1.3214900309730010e-01   3.0055623070881723e-04  -1.0048591714668540e-03   1.6169952453252878e-03  -9.9347240149047522e-04  -1.2824570688439172e-03
   3.0838214914017720e-01  -6.5915150393650252e-04   2.1222505867453681e-02  -9.9347240149047522e-04   4.5832151402863924e-02   4.7972849616346137e-03
  -2.8248989057939988e-01  -6.8546228579252015e-04   2.8365626958463411e-02  -1.2824570688439172e-03   4.7972849616346137e-03   1.6115909303888704e-01
```
