## Supplementary material for "Differential contagiousness of respiratory disease across the United States": Data S1: MLE_params.txt

```
   7.9376641509113579e+00   2.2570362523382842e-01   9.4788249295336477e+00   2.3043579780409618e-01   9.5133484017400427e-01   2.5409133230042338e+00
```
