## Supplementary material for "Differential contagiousness of respiratory disease across the United States": Data S1: Richmond, VA.exp

```
# time CumNum_detected_cases_Cum
71 52
72 82
73 115
74 36
75 25
76 105
77 60
78 59
79 76
80 76
81 30
82 48
83 96
84 43
85 79
86 103
87 77
88 51
89 55
90 81
91 84
92 110
93 50
94 84
95 68
96 42
97 63
98 47
99 91
100 95
101 97
102 69
103 51
104 96
105 0
106 159
107 67
108 74
109 74
110 44
111 114
112 110
113 143
114 146
115 162
116 60
117 85
118 149
119 124
120 121
121 112
122 159
123 65
124 115
125 206
126 143
127 171
128 264
129 221
130 247
131 161
132 184
133 78
134 148
135 139
136 186
137 146
138 108
139 127
140 101
141 91
142 148
143 173
144 101
145 81
146 113
147 120
148 105
149 176
150 168
151 102
```
