## Supplementary material for "Differential contagiousness of respiratory disease across the United States": Data S1: diffMatrix.txt

```
   3.1784927394704564e+01   8.8348839204101179e-02   1.2377830043691582e+00   1.3259371619804577e-01   1.0596428168055649e+00  -5.8573863578386440e-02
   8.8348839204101179e-02   1.4012033829107157e-03   6.9170892439038290e-03   5.1742999382474171e-04   9.3174232829291070e-04   1.0395930503580958e-03
   1.2377830043691582e+00   6.9170892439038290e-03   6.3211601223538789e+00   2.6037125547712010e-03   2.0591565030572877e-02   1.2302739387534101e-01
   1.3259371619804577e-01   5.1742999382474171e-04   2.6037125547712010e-03   1.7296508416769132e-03   2.3817711986149816e-03   1.0848357176969550e-03
   1.0596428168055649e+00   9.3174232829291070e-04   2.0591565030572877e-02   2.3817711986149816e-03   7.1986221887331198e-02  -2.1412399520079086e-02
  -5.8573863578386440e-02   1.0395930503580958e-03   1.2302739387534101e-01   1.0848357176969550e-03  -2.1412399520079086e-02   9.5231593946152382e-01
```
