## Supplementary material for "Differential contagiousness of respiratory disease across the United States": Data S1: MLE_params.txt

```
   2.3867021807633073e+01   3.2067701961934747e-01   8.2006515408612106e+00   3.3972373599643402e-01   1.6624983857511252e-01   5.8461194914648491e+00
```
