## Supplementary material for "Differential contagiousness of respiratory disease across the United States": Data S1: Riverside-San Bernardino-Ontario, CA.exp

```
# time CumNum_detected_cases_Cum
66 0
67 57
68 96
69 152
70 71
71 172
72 194
73 27
74 153
75 305
76 87
77 257
78 189
79 151
80 81
81 265
82 222
83 210
84 163
85 195
86 257
87 268
88 103
89 329
90 196
91 124
92 209
93 199
94 160
95 173
96 101
97 147
98 308
99 219
100 103
101 154
102 16
103 174
104 247
105 321
106 214
107 128
108 448
109 109
110 201
111 122
112 170
113 142
114 291
115 152
116 63
117 401
118 215
119 219
120 348
121 283
122 169
123 50
124 540
125 337
126 323
127 226
128 265
129 166
130 52
131 599
132 319
133 297
134 143
135 611
136 110
137 158
138 478
139 554
140 497
141 478
142 484
143 311
144 513
145 510
146 690
147 475
148 956
149 571
150 245
151 440
```
