## Supplementary material for "Differential contagiousness of respiratory disease across the United States": Data S1: diffMatrix.txt

```
   1.3005821425525037e+01   9.4889850981169588e-02   1.4179632472378891e+00   7.8279669245856040e-02   5.3400687035530647e-01   1.8906259206125436e-01
   9.4889850981169588e-02   2.0751284220857707e-03   2.5076756669374891e-02   8.1542200712193737e-04   4.4450957935987566e-04   1.5597993993592349e-03
   1.4179632472378891e+00   2.5076756669374891e-02   7.8193926792223030e+00   3.7858758127193143e-03  -2.5293318029227463e-02   1.7892082098011429e-02
   7.8279669245856040e-02   8.1542200712193737e-04   3.7858758127193143e-03   1.7232363895296077e-03   8.5694362163995130e-04   1.3515378173355286e-03
   5.3400687035530647e-01   4.4450957935987566e-04  -2.5293318029227463e-02   8.5694362163995130e-04   6.4970577131137366e-02   5.0158818547951043e-03
   1.8906259206125436e-01   1.5597993993592349e-03   1.7892082098011429e-02   1.3515378173355286e-03   5.0158818547951043e-03   1.5351658850641753e-01
```
