## Supplementary material for "Differential contagiousness of respiratory disease across the United States": Data S1: MLE_params.txt

```
   3.6038626929238461e+01   3.9917335715104518e-01   5.1478018066845677e-01   4.6106544504794028e-01   9.3448278200194290e-01   2.7885937729833707e+00
```
