## Supplementary material for "Differential contagiousness of respiratory disease across the United States": Data S1: Roanoke, VA.exp

```
# time CumNum_detected_cases_Cum
100 9
101 2
102 5
103 1
104 7
105 0
106 9
107 7
108 3
109 1
110 33
111 2
112 11
113 7
114 0
115 1
116 2
117 9
118 10
119 0
120 2
121 6
122 2
123 -1
124 6
125 9
126 1
127 2
128 12
129 6
130 6
131 8
132 10
133 10
134 1
135 23
136 17
137 4
138 2
139 11
140 3
141 23
142 15
143 21
144 4
145 0
146 33
147 19
148 1
149 33
150 31
151 7
```
