## Supplementary material for "Differential contagiousness of respiratory disease across the United States": Data S1: diffMatrix.txt

```
   1.3832884452691143e+01   9.7491969294672548e-03  -5.7870397048032388e-02   3.4837908931677528e-02   3.3413353588445702e-02  -7.2508391962168850e-02
   9.7491969294672548e-03   1.0146783900465814e-03   1.8315413269358609e-04   6.9458633778158126e-05  -2.8079379416209285e-04  -9.8673349970688546e-05
  -5.7870397048032388e-02   1.8315413269358609e-04   6.7681160992000944e+00  -4.3657365543481657e-03  -6.2494068299421071e-03   1.3356658253030078e-02
   3.4837908931677528e-02   6.9458633778158126e-05  -4.3657365543481657e-03   1.5963024324429139e-03  -9.5891779399215425e-04  -4.7158783766477704e-04
   3.3413353588445702e-02  -2.8079379416209285e-04  -6.2494068299421071e-03  -9.5891779399215425e-04   2.1224132563138615e-02   1.2831949888120579e-03
  -7.2508391962168850e-02  -9.8673349970688546e-05   1.3356658253030078e-02  -4.7158783766477704e-04   1.2831949888120579e-03   3.0452283741860025e-02
```
