## Supplementary material for "Differential contagiousness of respiratory disease across the United States": Data S1: MLE_params.txt

```
   6.3062114975370620e-02   1.8697346967379724e-01   7.3340529673953636e+00   1.4739204903260572e-01   9.9917019621754266e-01   9.7207005516428691e-01
```
