## Supplementary material for "Differential contagiousness of respiratory disease across the United States": Data S1: Rochester, MN.exp

```
# time CumNum_detected_cases_Cum
87 4
88 17
89 4
90 1
91 6
92 10
93 6
94 20
95 1
96 7
97 5
98 5
99 11
100 6
101 15
102 11
103 12
104 7
105 9
106 16
107 18
108 12
109 8
110 6
111 5
112 0
113 28
114 21
115 22
116 14
117 14
118 21
119 10
120 5
121 33
122 19
123 9
124 12
125 11
126 5
127 7
128 16
129 17
130 18
131 9
132 16
133 4
134 18
135 20
136 12
137 14
138 11
139 5
140 13
141 14
142 15
143 11
144 3
145 0
146 3
147 34
148 24
149 17
150 24
151 38
```
