## Supplementary material for "Differential contagiousness of respiratory disease across the United States": Data S1: diffMatrix.txt

```
   2.3489453509755847e+00   2.0867421816654986e-03  -2.0540919455822337e-01   5.5455856922613919e-03  -4.8721178506840393e-03  -1.1053398002565042e-01
   2.0867421816654986e-03   1.0054074205160237e-03  -1.0523169843964158e-04   2.2658696956838354e-05  -1.2693559604917156e-04  -2.0257826029959299e-04
  -2.0540919455822337e-01  -1.0523169843964158e-04   6.8572355082315299e+00  -4.3758204371647574e-03   3.3207574276084549e-03  -3.3194053896405555e-02
   5.5455856922613919e-03   2.2658696956838354e-05  -4.3758204371647574e-03   1.1668918340217633e-03  -3.2837843644518614e-04  -8.9156954948089030e-04
  -4.8721178506840393e-03  -1.2693559604917156e-04   3.3207574276084549e-03  -3.2837843644518614e-04   9.6023806994715317e-03   1.8020837760982181e-03
  -1.1053398002565042e-01  -2.0257826029959299e-04  -3.3194053896405555e-02  -8.9156954948089030e-04   1.8020837760982181e-03   1.9293543958125281e-01
```
