## Supplementary material for "Differential contagiousness of respiratory disease across the United States": Data S1: MLE_params.txt

```
   8.4670812870178039e-02   1.9725549646135734e-01   7.6151110750429538e+00   1.7591681320035979e-01   9.9514706944137399e-01   2.3819708099944927e+00
```
