## Supplementary material for "Differential contagiousness of respiratory disease across the United States": Data S1: Rochester, NY.exp

```
# time CumNum_detected_cases_Cum
67 24
68 31
69 67
70 57
71 87
72 44
73 59
74 40
75 41
76 27
77 60
78 54
79 60
80 32
81 34
82 27
83 45
84 37
85 55
86 48
87 46
88 33
89 24
90 25
91 48
92 46
93 51
94 141
95 41
96 23
97 48
98 40
99 45
100 45
101 63
102 49
103 33
104 35
105 40
106 47
107 70
108 42
109 55
110 35
111 45
112 83
113 91
114 80
115 125
116 85
117 50
118 81
119 123
120 77
121 77
122 89
123 45
124 42
125 46
126 36
127 40
128 45
129 62
130 38
131 31
132 31
133 75
134 38
135 39
136 59
137 26
138 15
139 43
140 14
141 47
142 30
143 24
144 43
145 11
146 24
147 21
148 25
149 31
150 30
151 13
```
