## Supplementary material for "Differential contagiousness of respiratory disease across the United States": Data S1: diffMatrix.txt

```
   1.9840106562283296e+01   3.1897895198089131e-02  -8.3508428495885900e-01   8.6986976904808153e-02   2.0769680114770817e-01  -5.4618209045059474e-01
   3.1897895198089131e-02   1.1132540876639557e-03   1.1296794420496555e-03   1.3279334338388792e-04  -4.3284780355992940e-05   5.6438802579339929e-04
  -8.3508428495885900e-01   1.1296794420496555e-03   6.6495666885879769e+00  -8.7979341169959653e-03  -1.5277520110288679e-02   5.5100340578444862e-01
   8.6986976904808153e-02   1.3279334338388792e-04  -8.7979341169959653e-03   1.4634551033974495e-03   8.4488235493027292e-04  -3.2768547353489376e-03
   2.0769680114770817e-01  -4.3284780355992940e-05  -1.5277520110288679e-02   8.4488235493027292e-04   6.1337442410471510e-03  -1.2875165858396036e-02
  -5.4618209045059474e-01   5.6438802579339929e-04   5.5100340578444862e-01  -3.2768547353489376e-03  -1.2875165858396036e-02   1.0462728932251810e+00
```
