## Supplementary material for "Differential contagiousness of respiratory disease across the United States": Data S1: MLE_params.txt

```
   1.8055807275209251e-01   2.8332593816225127e-01   8.1991305781391031e+00   2.8101681371179427e-01   3.1065177037065336e-02   6.8421405739635643e+00
```
