## Supplementary material for "Differential contagiousness of respiratory disease across the United States": Data S1: Rockford, IL.exp

```
# time CumNum_detected_cases_Cum
87 45
88 7
89 30
90 16
91 49
92 27
93 37
94 47
95 23
96 46
97 35
98 43
99 73
100 71
101 60
102 84
103 76
104 13
105 62
106 84
107 88
108 66
109 58
110 38
111 290
112 68
113 146
114 75
115 63
116 79
117 86
118 45
119 71
120 69
121 128
122 82
123 102
124 35
125 64
126 12
127 113
128 72
129 68
130 58
131 60
132 40
133 48
134 74
135 93
136 32
137 40
138 42
139 28
140 21
141 40
142 38
143 33
144 42
145 13
146 25
147 29
148 28
149 12
150 35
151 36
```
