## Supplementary material for "Differential contagiousness of respiratory disease across the United States": Data S1: diffMatrix.txt

```
   4.2380636945800788e+01   9.0015229070917885e-03  -4.6944464914924260e-02   3.1191312726208187e-01   1.2051106219039049e+00   5.8574031208354138e-01
   9.0015229070917885e-03   1.0603650113397455e-03   2.2218325792148705e-04  -1.1516572001073384e-03  -5.0607423084776443e-04   1.0874568226691658e-04
  -4.6944464914924260e-02   2.2218325792148705e-04   3.4553428062614197e-03  -7.1682963474330201e-03  -3.0982530645005703e-03  -6.0167275293664928e-03
   3.1191312726208187e-01  -1.1516572001073384e-03  -7.1682963474330201e-03   4.7262414854590776e-02   2.0733928699950575e-02   2.0278677149891879e-02
   1.2051106219039049e+00  -5.0607423084776443e-04  -3.0982530645005703e-03   2.0733928699950575e-02   5.0959328598097403e-02  -2.4245195097484783e-04
   5.8574031208354138e-01   1.0874568226691658e-04  -6.0167275293664928e-03   2.0278677149891879e-02  -2.4245195097484783e-04   5.4032230207409060e-01
```
