## Supplementary material for "Differential contagiousness of respiratory disease across the United States": Data S1: MLE_params.txt

```
   5.8435039126970567e-03   2.3190727193216509e-01   3.6354644537517258e-02   4.1827210802781267e-01   6.8733926542257850e-02   4.9993657250793504e+00
```
