## Supplementary material for "Differential contagiousness of respiratory disease across the United States": Data S1: Rocky Mount, NC.exp

```
# time CumNum_detected_cases_Cum
103 10
104 12
105 7
106 12
107 11
108 14
109 3
110 4
111 9
112 5
113 11
114 9
115 3
116 6
117 5
118 2
119 6
120 2
121 8
122 16
123 10
124 4
125 2
126 0
127 1
128 8
129 15
130 6
131 3
132 11
133 5
134 9
135 6
136 11
137 15
138 7
139 3
140 5
141 9
142 9
143 24
144 14
145 9
146 4
147 9
148 11
149 17
150 24
151 12
```
