## Supplementary material for "Differential contagiousness of respiratory disease across the United States": Data S1: diffMatrix.txt

```
   6.5734184556141972e+00   4.3584459574832401e-03  -7.8236620182602135e-02   1.5820566253636637e-02  -1.0725644517014972e-02  -1.6033321141969717e-01
   4.3584459574832401e-03   1.0059398490193095e-03  -7.9024014562230308e-05   2.9295652387921080e-05  -1.4083767004385863e-04  -2.5837609254149443e-04
  -7.8236620182602135e-02  -7.9024014562230308e-05   6.2356329006918401e+00  -3.9945758805109656e-03   9.8640962574968113e-03   6.1298518889130252e-02
   1.5820566253636637e-02   2.9295652387921080e-05  -3.9945758805109656e-03   1.3061782473353005e-03  -3.9392552062427171e-04  -1.0142861821805238e-03
  -1.0725644517014972e-02  -1.4083767004385863e-04   9.8640962574968113e-03  -3.9392552062427171e-04   1.1753324916082695e-02   8.5034165565175020e-03
  -1.6033321141969717e-01  -2.5837609254149443e-04   6.1298518889130252e-02  -1.0142861821805238e-03   8.5034165565175020e-03   2.3564301753639513e-01
```
