## Supplementary material for "Differential contagiousness of respiratory disease across the United States": Data S1: MLE_params.txt

```
   2.7563061870513644e-02   1.8620905750200423e-01   9.6183458749233530e+00   1.6151689998346322e-01   9.9457972253802318e-01   2.2505680806288550e+00
```
