## Supplementary material for "Differential contagiousness of respiratory disease across the United States": Data S1: Rome, GA.exp

```
# time CumNum_detected_cases_Cum
120 10
121 6
122 2
123 1
124 1
125 15
126 10
127 5
128 2
129 3
130 2
131 3
132 6
133 7
134 11
135 19
136 11
137 1
138 3
139 9
140 14
141 7
142 9
143 2
144 0
145 4
146 4
147 5
148 7
149 12
150 5
151 10
```
