## Supplementary material for "Differential contagiousness of respiratory disease across the United States": Data S1: diffMatrix.txt

```
   3.0886161290168208e+00   1.7577547865005700e-03  -2.4376041427242534e-01   1.1887152361078505e-02   1.7584662579917586e-03  -2.7475272571482991e-02
   1.7577547865005700e-03   1.0052832665568884e-03  -1.3422370542968873e-05   6.7761789936119802e-05  -9.0003214347049481e-05  -6.9613548909101954e-05
  -2.4376041427242534e-01  -1.3422370542968873e-05   6.9978467870898990e+00  -1.2180778330482584e-02  -5.8642329808396738e-03   7.3636589778438922e-03
   1.1887152361078505e-02   6.7761789936119802e-05  -1.2180778330482584e-02   3.2784924045079051e-03  -6.2038766943332054e-04  -7.6938367069090288e-04
   1.7584662579917586e-03  -9.0003214347049481e-05  -5.8642329808396738e-03  -6.2038766943332054e-04   7.8038046101685521e-03   1.3674763362360118e-03
  -2.7475272571482991e-02  -6.9613548909101954e-05   7.3636589778438922e-03  -7.6938367069090288e-04   1.3674763362360118e-03   1.3765406173446782e-02
```
