## Supplementary material for "Differential contagiousness of respiratory disease across the United States": Data S1: MLE_params.txt

```
   2.9475835971897180e-03   1.8193361033769201e-01   9.7431378694210693e+00   2.5301980106498478e-01   9.9753906360406552e-01   6.7606619661549494e-01
```
