## Supplementary material for "Differential contagiousness of respiratory disease across the United States": Data S1: Sacramento-Roseville-Folsom, CA.exp

```
# time CumNum_detected_cases_Cum
66 3
67 9
68 75
69 14
70 104
71 39
72 64
73 22
74 40
75 39
76 81
77 69
78 41
79 49
80 61
81 13
82 45
83 80
84 52
85 36
86 19
87 30
88 12
89 22
90 20
91 22
92 24
93 39
94 7
95 17
96 11
97 12
98 16
99 12
100 24
101 27
102 10
103 19
104 7
105 2
106 2
107 27
108 8
109 4
110 10
111 15
112 4
113 18
114 21
115 12
116 18
117 10
118 8
119 5
120 11
121 23
122 20
123 7
124 18
125 15
126 21
127 37
128 36
129 43
130 16
131 23
132 22
133 39
134 52
135 41
136 31
137 43
138 34
139 51
140 27
141 54
142 61
143 30
144 52
145 65
146 63
147 117
148 91
149 65
150 118
151 112
```
