## Supplementary material for "Differential contagiousness of respiratory disease across the United States": Data S1: diffMatrix.txt

```
   3.5194372753873601e+01   2.3229200766749805e+00   7.9690989121411163e-02   4.0582113762925056e+00   4.5649282444043607e-02  -3.2651244456238980e-02   1.1950466396342034e-01   8.3605549855115147e-01  -2.0492943386811852e-01
   2.3229200766749805e+00   1.7642089017796216e+01   5.3998120907756807e-03   3.0985610305603801e+00  -1.3632156020848427e-01   1.9014347193338146e+00  -6.4622041634843738e-02   3.8679011497916166e-02  -2.8740364946478114e-01
   7.9690989121411163e-02   5.3998120907756807e-03   1.3777812282351714e-03   1.9783459352922163e-02   8.5616289483507371e-05  -1.3244360910688036e-03   5.6643007270776758e-04  -9.3618274872247641e-04  -1.6724158410971067e-03
   4.0582113762925056e+00   3.0985610305603801e+00   1.9783459352922163e-02   6.4701089562472243e+00  -5.3175153352992111e-02  -6.0494857369048249e-02   2.2446760101336932e-02  -6.8381970409297967e-03  -2.5704789449366611e-01
   4.5649282444043607e-02  -1.3632156020848427e-01   8.5616289483507371e-05  -5.3175153352992111e-02   3.4107336187402166e-03  -4.0966107910352855e-03   4.7236336162948374e-04   7.9623658484654074e-04   4.6867220144016439e-03
  -3.2651244456238980e-02   1.9014347193338146e+00  -1.3244360910688036e-03  -6.0494857369048249e-02  -4.0966107910352855e-03   7.9993639742189480e+00  -1.7868441220967236e-02   1.7921420559750417e-02  -6.2958350111425393e-02
   1.1950466396342034e-01  -6.4622041634843738e-02   5.6643007270776758e-04   2.2446760101336932e-02   4.7236336162948374e-04  -1.7868441220967236e-02   2.3942546048004356e-03  -1.4666737747716112e-03  -1.8838646361850173e-03
   8.3605549855115147e-01   3.8679011497916166e-02  -9.3618274872247641e-04  -6.8381970409297967e-03   7.9623658484654074e-04   1.7921420559750417e-02  -1.4666737747716112e-03   7.3420794717315316e-02   8.5834470902076965e-03
  -2.0492943386811852e-01  -2.8740364946478114e-01  -1.6724158410971067e-03  -2.5704789449366611e-01   4.6867220144016439e-03  -6.2958350111425393e-02  -1.8838646361850173e-03   8.5834470902076965e-03   2.9666431724968506e-01
```
