## Supplementary material for "Differential contagiousness of respiratory disease across the United States": Data S1: MLE_params.txt

```
   1.4147364945135571e+01   3.7182314600778994e+01   2.6051511246739495e-01   1.6045605166574631e-01   5.1824921692975068e-01   1.4059390086716211e-01   2.1276551337794233e-01   8.6517186104202171e-01   3.0771496062832338e+00
```
