## Supplementary material for "Differential contagiousness of respiratory disease across the United States": Data S1: Saginaw, MI.exp

```
# time CumNum_detected_cases_Cum
79 35
80 14
81 20
82 19
83 9
84 11
85 37
86 20
87 25
88 10
89 15
90 14
91 41
92 33
93 27
94 11
95 13
96 28
97 23
98 23
99 31
100 21
101 16
102 20
103 8
104 14
105 18
106 12
107 7
108 1
109 9
110 20
111 20
112 20
113 17
114 11
115 26
116 10
117 17
118 10
119 17
120 11
121 5
122 9
123 7
124 8
125 3
126 2
127 11
128 5
129 11
130 9
131 10
132 2
133 7
134 8
135 43
136 16
137 10
138 1
139 2
140 1
141 10
142 -1
143 4
144 6
145 3
146 8
147 3
148 3
149 8
150 7
151 4
```
