## Supplementary material for "Differential contagiousness of respiratory disease across the United States": Data S1: diffMatrix.txt

```
   4.6551134382034633e+01   6.6347051831063111e-02   1.0347495906673474e+00   1.3364166956302898e-01   3.9023866047687072e-01  -5.5739837860002484e-01
   6.6347051831063111e-02   1.1516102702947145e-03   3.0061490604398173e-03   2.6339964750790996e-04  -1.0599192308961072e-03  -1.3312950498709382e-03
   1.0347495906673474e+00   3.0061490604398173e-03   6.4315270631966941e+00  -4.1953826833297287e-05  -2.9330812204893017e-02   1.2688570025291618e-01
   1.3364166956302898e-01   2.6339964750790996e-04  -4.1953826833297287e-05   1.5423895765373705e-03  -8.9709175191319515e-04  -2.4958015576132223e-03
   3.9023866047687072e-01  -1.0599192308961072e-03  -2.9330812204893017e-02  -8.9709175191319515e-04   5.8869521457163849e-02   4.9194751300240761e-03
  -5.5739837860002484e-01  -1.3312950498709382e-03   1.2688570025291618e-01  -2.4958015576132223e-03   4.9194751300240761e-03   7.3433010762015738e-01
```
