## Supplementary material for "Differential contagiousness of respiratory disease across the United States": Data S1: MLE_params.txt

```
   4.7457184986483464e-01   2.2362933589979611e-01   8.4758009195194255e+00   2.7234513765337814e-01   3.2767346508324430e-01   4.2147093283445667e+00
```
