## Supplementary material for "Differential contagiousness of respiratory disease across the United States": Data S1: Salem, OR.exp

```
# time CumNum_detected_cases_Cum
74 12
75 13
76 8
77 3
78 18
79 11
80 18
81 13
82 4
83 9
84 5
85 15
86 9
87 19
88 23
89 14
90 10
91 7
92 9
93 20
94 19
95 5
96 11
97 9
98 19
99 17
100 20
101 14
102 21
103 25
104 32
105 25
106 24
107 15
108 39
109 16
110 20
111 31
112 24
113 34
114 19
115 27
116 4
117 16
118 12
119 25
120 3
121 9
122 8
123 8
124 4
125 5
126 8
127 11
128 11
129 7
130 11
131 15
132 8
133 19
134 11
135 17
136 14
137 11
138 8
139 9
140 5
141 38
142 38
143 28
144 20
145 7
146 22
147 18
148 29
149 20
150 0
151 37
```
