## Supplementary material for "Differential contagiousness of respiratory disease across the United States": Data S1: diffMatrix.txt

```
   1.0615082833507094e+01   1.3867319429443668e-02  -1.8150030510349949e-01   3.0229742879169737e-02   3.8723173293440064e-02   1.1120426887812005e-02
   1.3867319429443668e-02   1.0318569020861133e-03  -8.6442600122876758e-04   7.4209862437004211e-05  -4.8809662508325456e-04  -2.3762601201609808e-04
  -1.8150030510349949e-01  -8.6442600122876758e-04   6.9599188236725649e+00  -6.1975475294909757e-03   4.6672585530671377e-02   7.7210194707882374e-02
   3.0229742879169737e-02   7.4209862437004211e-05  -6.1975475294909757e-03   1.2170185671671870e-03  -9.9585604090143874e-04  -6.6715059768514783e-04
   3.8723173293440064e-02  -4.8809662508325456e-04   4.6672585530671377e-02  -9.9585604090143874e-04   2.7298166701867310e-02   9.1023042032104956e-03
   1.1120426887812005e-02  -2.3762601201609808e-04   7.7210194707882374e-02  -6.6715059768514783e-04   9.1023042032104956e-03   2.9192937699300209e-01
```
