## Supplementary material for "Differential contagiousness of respiratory disease across the United States": Data S1: MLE_params.txt

```
   3.1584763186200426e-01   2.1139671055592765e-01   8.8220392756210906e+00   2.1226796992934699e-01   9.8864198630970967e-01   3.0205200719837610e+00
```
