## Supplementary material for "Differential contagiousness of respiratory disease across the United States": Data S1: Salinas, CA.exp

```
# time CumNum_detected_cases_Cum
99 7
100 9
101 0
102 3
103 10
104 2
105 3
106 6
107 3
108 16
109 8
110 9
111 4
112 12
113 11
114 8
115 4
116 8
117 13
118 3
119 5
120 6
121 15
122 24
123 8
124 10
125 16
126 12
127 28
128 8
129 32
130 21
131 15
132 26
133 15
134 35
135 19
136 27
137 65
138 19
139 12
140 28
141 23
142 51
143 34
144 50
145 46
146 20
147 60
148 46
149 35
150 25
151 44
```
