## Supplementary material for "Differential contagiousness of respiratory disease across the United States": Data S1: diffMatrix.txt

```
   1.6168338169964627e+00   9.8616258817008236e-04  -1.3248596878552976e-01   4.1593398319087326e-03   6.7913616083790356e-03  -4.5854199297646954e-02
   9.8616258817008236e-04   1.0030232731161116e-03   4.9499262397102827e-05   2.0305416864819647e-05  -7.9163666487526858e-05  -1.8656559730366353e-04
  -1.3248596878552976e-01   4.9499262397102827e-05   7.2033561888597539e+00  -3.5191316236365092e-03  -3.0871217228684170e-03   8.1601751343544585e-03
   4.1593398319087326e-03   2.0305416864819647e-05  -3.5191316236365092e-03   1.2479072371802287e-03  -2.5532828889899363e-04  -1.5313213736907337e-03
   6.7913616083790356e-03  -7.9163666487526858e-05  -3.0871217228684170e-03  -2.5532828889899363e-04   7.8498324559510557e-03   3.3450104492312970e-03
  -4.5854199297646954e-02  -1.8656559730366353e-04   8.1601751343544585e-03  -1.5313213736907337e-03   3.3450104492312970e-03   2.2555957281352829e-01
```
