## Supplementary material for "Differential contagiousness of respiratory disease across the United States": Data S1: MLE_params.txt

```
   2.8811910086298742e-02   1.8755781545711547e-01   8.0667382880239415e+00   9.2248627975644371e-02   9.9741622966487842e-01   2.1764836388246680e+00
```
