## Supplementary material for "Differential contagiousness of respiratory disease across the United States": Data S1: Salisbury, MD-DE.exp

```
# time CumNum_detected_cases_Cum
77 72
78 22
79 49
80 76
81 70
82 106
83 92
84 53
85 35
86 135
87 114
88 9
89 192
90 93
91 186
92 86
93 42
94 119
95 343
96 143
97 250
98 67
99 114
100 104
101 103
102 127
103 50
104 46
105 268
106 105
107 117
108 64
109 87
110 165
111 120
112 186
113 185
114 92
115 123
116 101
117 172
118 46
119 72
120 61
121 51
122 41
123 31
124 42
125 40
126 9
127 25
128 24
129 76
130 52
131 22
132 30
133 13
134 14
135 24
136 30
137 9
138 19
139 15
140 15
141 14
142 19
143 26
144 18
145 20
146 18
147 12
148 6
149 39
150 23
151 13
```
