## Supplementary material for "Differential contagiousness of respiratory disease across the United States": Data S1: diffMatrix.txt

```
   5.6332876318602345e+01   4.2567401407551393e-02  -7.0215062823355892e-02   5.2549006296813006e-01   1.6502677937407366e+00   3.4660299430620195e-01
   4.2567401407551393e-02   1.1564148459403654e-03   2.0002216016156164e-04  -2.3371778173082884e-04  -7.8281601097967353e-04   2.7844949194202027e-04
  -7.0215062823355892e-02   2.0002216016156164e-04   2.2737460583425171e-03  -2.9988226024691171e-03  -4.8749284178463692e-03  -7.1670059270724246e-04
   5.2549006296813006e-01  -2.3371778173082884e-04  -2.9988226024691171e-03   1.1674432074267530e-02   2.2415377394977981e-02   2.5974234548907234e-03
   1.6502677937407366e+00  -7.8281601097967353e-04  -4.8749284178463692e-03   2.2415377394977981e-02   9.3930845414884390e-02   1.1271469197926992e-02
   3.4660299430620195e-01   2.7844949194202027e-04  -7.1670059270724246e-04   2.5974234548907234e-03   1.1271469197926992e-02   2.7092430534279743e-01
```
