## Supplementary material for "Differential contagiousness of respiratory disease across the United States": Data S1: MLE_params.txt

```
   7.8326850635633836e+00   2.6440310535917949e-01   6.8156306553854587e-02   4.1308725154149917e-01   8.6285038052421686e-02   3.5719228109948498e+00
```
