## Supplementary material for "Differential contagiousness of respiratory disease across the United States": Data S1: Salt Lake City, UT.exp

```
# time CumNum_detected_cases_Cum
66 67
67 49
68 39
69 36
70 49
71 32
72 68
73 110
74 93
75 3
76 67
77 61
78 68
79 80
80 63
81 57
82 32
83 30
84 101
85 93
86 79
87 92
88 71
89 55
90 43
91 82
92 98
93 87
94 81
95 95
96 48
97 68
98 97
99 92
100 91
101 84
102 100
103 62
104 62
105 87
106 92
107 95
108 106
109 86
110 79
111 56
112 112
113 78
114 110
115 75
116 98
117 60
118 86
119 105
120 94
121 95
122 137
123 75
124 68
125 50
126 51
127 131
128 191
129 125
130 126
131 99
132 112
133 176
134 143
135 162
136 179
137 89
138 133
139 127
140 182
141 169
142 184
143 224
144 125
145 202
146 146
147 205
148 297
149 268
150 316
151 169
```
