## Supplementary material for "Differential contagiousness of respiratory disease across the United States": Data S1: diffMatrix.txt

```
   2.3999016950881504e+01   7.3329335030287476e-02   6.1486301398868060e-01   1.1341529514621765e-01   2.2384386439600995e-01   1.8648185198186931e-01
   7.3329335030287476e-02   1.2650586594096533e-03   3.7384578340472611e-03   3.9966405755034685e-04  -2.6444784006022045e-04   8.3050054264146764e-05
   6.1486301398868060e-01   3.7384578340472611e-03   6.4534792121388103e+00   6.4427167001100791e-04  -2.3927104988612766e-02   4.8017793514279081e-02
   1.1341529514621765e-01   3.9966405755034685e-04   6.4427167001100791e-04   1.6267064438305783e-03  -1.7520975817218932e-04   3.7129885628022863e-04
   2.2384386439600995e-01  -2.6444784006022045e-04  -2.3927104988612766e-02  -1.7520975817218932e-04   3.1871506592712616e-02  -2.1969276366735476e-03
   1.8648185198186931e-01   8.3050054264146764e-05   4.8017793514279081e-02   3.7129885628022863e-04  -2.1969276366735476e-03   2.1518309865288883e+00
```
