## Supplementary material for "Differential contagiousness of respiratory disease across the United States": Data S1: MLE_params.txt

```
   1.9580663273574398e+01   2.8036919737326321e-01   5.2565051015950699e+00   2.9287854109252132e-01   9.6803809675754426e-01   8.3116154445563151e+00
```
