## Supplementary material for "Differential contagiousness of respiratory disease across the United States": Data S1: San Antonio-New Braunfels, TX.exp

```
# time CumNum_detected_cases_Cum
70 27
71 29
72 98
73 57
74 33
75 51
76 59
77 14
78 117
79 66
80 50
81 17
82 50
83 25
84 103
85 7
86 76
87 34
88 18
89 28
90 47
91 54
92 57
93 28
94 44
95 17
96 35
97 25
98 34
99 54
100 119
101 101
102 40
103 40
104 29
105 77
106 53
107 33
108 53
109 27
110 25
111 37
112 41
113 69
114 90
115 5
116 2
117 81
118 93
119 56
120 62
121 22
122 35
123 37
124 7
125 32
126 52
127 68
128 62
129 193
130 9
131 15
132 54
133 79
134 77
135 141
136 288
137 23
138 26
139 193
140 148
141 217
142 202
143 252
144 158
145 44
146 493
147 299
148 436
149 583
150 475
151 559
```
