## Supplementary material for "Differential contagiousness of respiratory disease across the United States": Data S1: diffMatrix.txt

```
   3.6482447671148734e+01   6.4753566563295462e-01   4.8150654043191563e-02   1.4126814210876377e+00   8.0147943072696487e-02  -1.3898297922521534e+00   9.8410897141410089e-02   1.1207266306480228e+00   2.1060862887721460e-01
   6.4753566563295462e-01   1.8069349782251074e+01  -2.7832291767879570e-03   2.7819275108872826e-01  -2.9282456547031079e-02   1.3004602742362434e+00  -1.4287165078904143e-01   4.1608347754831090e-02   1.1163777890870122e-01
   4.8150654043191563e-02  -2.7832291767879570e-03   1.1950246048670642e-03   3.4557869670136070e-03   3.2637745862335081e-04  -1.6385035444743267e-03   2.9597782050865272e-04  -3.0962230700598559e-04   4.3561942244934671e-04
   1.4126814210876377e+00   2.7819275108872826e-01   3.4557869670136070e-03   7.5310759689490787e+00  -6.8704683956420480e-03   2.4163704829537048e-02   6.9742151505477771e-03   2.6377386765837535e-02  -3.5256420931064340e-02
   8.0147943072696487e-02  -2.9282456547031079e-02   3.2637745862335081e-04  -6.8704683956420480e-03   1.7187412983761950e-03  -3.6803503824084445e-03   5.6846362622808009e-04  -3.8576751387781191e-04   8.0827605718123492e-04
  -1.3898297922521534e+00   1.3004602742362434e+00  -1.6385035444743267e-03   2.4163704829537048e-02  -3.6803503824084445e-03   7.9287891087320936e+00  -7.0739357870430357e-03  -4.5050257940999087e-02  -4.1146311244237080e-03
   9.8410897141410089e-02  -1.4287165078904143e-01   2.9597782050865272e-04   6.9742151505477771e-03   5.6846362622808009e-04  -7.0739357870430357e-03   3.5498672548707967e-03   7.0430468849874608e-04  -3.9426887886880572e-04
   1.1207266306480228e+00   4.1608347754831090e-02  -3.0962230700598559e-04   2.6377386765837535e-02  -3.8576751387781191e-04  -4.5050257940999087e-02   7.0430468849874608e-04   7.0013136277875934e-02   4.3215337536503954e-03
   2.1060862887721460e-01   1.1163777890870122e-01   4.3561942244934671e-04  -3.5256420931064340e-02   8.0827605718123492e-04  -4.1146311244237080e-03  -3.9426887886880572e-04   4.3215337536503954e-03   9.1775682966295430e-02
```
