## Supplementary material for "Differential contagiousness of respiratory disease across the United States": Data S1: MLE_params.txt

```
   2.2504384843555130e+01   4.9480899723298904e+01   2.7969891313458967e-01   8.4360227964465895e-01   3.4419307081676476e-01   5.3409555898504692e-02   1.1359383722923755e-01   7.5914106795463110e-01   1.9878448490320531e+00
```
