## Supplementary material for "Differential contagiousness of respiratory disease across the United States": Data S1: San Diego-Chula Vista-Carlsbad, CA.exp

```
# time CumNum_detected_cases_Cum
61 25
62 12
63 55
64 44
65 76
66 71
67 31
68 84
69 131
70 115
71 117
72 146
73 97
74 117
75 78
76 50
77 76
78 98
79 68
80 65
81 43
82 43
83 83
84 82
85 75
86 71
87 55
88 55
89 57
90 109
91 57
92 152
93 183
94 117
95 100
96 98
97 237
98 54
99 195
100 147
101 131
102 85
103 93
104 140
105 159
106 110
107 233
108 114
109 150
110 139
111 96
112 117
113 113
114 132
115 139
116 174
117 110
118 80
119 114
120 175
121 119
122 125
123 142
124 96
125 85
126 101
127 117
128 140
129 145
130 96
131 73
132 120
133 124
134 142
135 240
136 165
137 131
138 143
139 110
140 108
141 161
142 132
143 184
144 126
145 170
146 120
147 124
148 238
149 258
150 134
151 310
```
