## Supplementary material for "Differential contagiousness of respiratory disease across the United States": Data S1: diffMatrix.txt

```
   3.7715335444647977e+01   1.1984257223729977e-01   4.8733254370428603e-01   1.4132654035632450e-01   3.8987704340938012e-01  -4.3934605209385691e-01
   1.1984257223729977e-01   1.5316087176166400e-03   3.1988714717928590e-03   5.2505424705606956e-04  -1.4397024670934270e-03  -1.9788967468779410e-03
   4.8733254370428603e-01   3.1988714717928590e-03   6.0579131883744572e-02   6.5759448060598855e-05  -1.7192445828308808e-02  -1.8375394886301254e-02
   1.4132654035632450e-01   5.2505424705606956e-04   6.5759448060598855e-05   1.8487732731636280e-03  -6.6350053233580871e-04  -1.6397284101007010e-03
   3.8987704340938012e-01  -1.4397024670934270e-03  -1.7192445828308808e-02  -6.6350053233580871e-04   6.5416266354783231e-02  -6.4657233251902953e-03
  -4.3934605209385691e-01  -1.9788967468779410e-03  -1.8375394886301254e-02  -1.6397284101007010e-03  -6.4657233251902953e-03   1.5474574935852554e+00
```
