## Supplementary material for "Differential contagiousness of respiratory disease across the United States": Data S1: MLE_params.txt

```
   8.5441051131990911e+00   2.7319997380499544e-01   2.3269809760875895e-01   3.5254296825893955e-01   5.3038303976020984e-01   7.7731343821269672e+00
```
