## Supplementary material for "Differential contagiousness of respiratory disease across the United States": Data S1: San Francisco-Oakland-Berkeley, CA.exp

```
# time CumNum_detected_cases_Cum
57 45
58 44
59 40
60 84
61 79
62 70
63 60
64 153
65 166
66 119
67 78
68 94
69 94
70 196
71 151
72 174
73 133
74 219
75 94
76 122
77 146
78 130
79 137
80 153
81 72
82 196
83 126
84 149
85 111
86 101
87 210
88 84
89 186
90 121
91 42
92 182
93 150
94 110
95 98
96 121
97 113
98 122
99 115
100 96
101 160
102 175
103 98
104 158
105 115
106 131
107 138
108 154
109 137
110 65
111 112
112 113
113 43
114 198
115 145
116 156
117 152
118 181
119 68
120 131
121 314
122 201
123 152
124 138
125 158
126 133
127 173
128 190
129 225
130 193
131 168
132 126
133 107
134 195
135 244
136 202
137 168
138 234
139 170
140 142
141 180
142 249
143 114
144 181
145 140
146 244
147 172
148 233
149 219
150 348
151 176
```
