## Supplementary material for "Differential contagiousness of respiratory disease across the United States": Data S1: diffMatrix.txt

```
   1.8497048333136629e+01   5.2331220787442859e-02   1.2069106431390682e-01   5.5662034655020017e-02   5.5372427107669830e-01  -5.1348843654702347e-01
   5.2331220787442859e-02   1.2334002179440662e-03   6.1568889198104315e-04   2.1637852289291523e-04   1.3156216569570853e-06  -2.6987716965220267e-03
   1.2069106431390682e-01   6.1568889198104315e-04   4.7978746225603242e-03   9.2505767503758460e-05  -1.6538742893284044e-04  -7.7669504081804243e-03
   5.5662034655020017e-02   2.1637852289291523e-04   9.2505767503758460e-05   1.3218061442905630e-03   3.4446801667491114e-04  -2.2319503715793284e-03
   5.5372427107669830e-01   1.3156216569570853e-06  -1.6538742893284044e-04   3.4446801667491114e-04   5.1631828476989203e-02   1.0706389409657797e-02
  -5.1348843654702347e-01  -2.6987716965220267e-03  -7.7669504081804243e-03  -2.2319503715793284e-03   1.0706389409657797e-02   1.7828389589982918e+00
```
