## Supplementary material for "Differential contagiousness of respiratory disease across the United States": Data S1: MLE_params.txt

```
   1.2496381616004744e+01   2.9233163833577958e-01   2.1875462964099263e-01   3.9341224169721817e-01   9.2950259998058904e-01   9.5021124727553019e+00
```
