## Supplementary material for "Differential contagiousness of respiratory disease across the United States": Data S1: San Jose-Sunnyvale-Santa Clara, CA.exp

```
# time CumNum_detected_cases_Cum
59 67
60 40
61 19
62 55
63 86
64 83
65 34
66 17
67 58
68 205
69 46
70 68
71 63
72 75
73 54
74 59
75 24
76 62
77 97
78 63
79 43
80 82
81 55
82 48
83 1
84 129
85 41
86 39
87 0
88 0
89 52
90 25
91 17
92 26
93 31
94 22
95 44
96 22
97 19
98 12
99 30
100 16
101 25
102 27
103 14
104 12
105 13
106 14
107 10
108 17
109 32
110 3
111 25
112 0
113 28
114 13
115 16
116 35
117 0
118 32
119 10
120 18
121 41
122 25
123 47
124 37
125 27
126 20
127 15
128 8
129 24
130 45
131 30
132 16
133 19
134 24
135 45
136 28
137 24
138 33
139 44
140 15
141 34
142 60
143 43
144 44
145 37
146 31
147 38
148 88
149 43
150 63
151 95
```
