## Supplementary material for "Differential contagiousness of respiratory disease across the United States": Data S1: diffMatrix.txt

```
   1.9623458204749149e+01   1.0344892601039801e+00   5.4877165503645291e-02   3.9327868966714863e-01  -9.7655316213287338e-02  -4.7388017019231716e+00   1.2440516599470607e-01   3.5724407990334484e-01  -8.6745007968147297e-02
   1.0344892601039801e+00   2.9953425428398695e+01   1.7707015891512076e-02   4.8553660500233081e-01  -2.6044053795303412e-01   2.7749705054730445e+00  -8.4587458921865519e-02  -2.0092680580657535e-01  -1.8702229986030980e-01
   5.4877165503645291e-02   1.7707015891512076e-02   1.3140474679545402e-03   3.0813197867203060e-03  -7.3851117865694478e-04  -1.2937335438640141e-02   6.0601237885829506e-04  -1.5687998678467006e-03  -5.4892254262328406e-04
   3.9327868966714863e-01   4.8553660500233081e-01   3.0813197867203060e-03   7.6482562116091946e-02  -1.4849362602169697e-02  -7.7197385363078866e-02   5.7733007776474840e-03  -1.7891684832723562e-02  -4.1719706828835072e-03
  -9.7655316213287338e-02  -2.6044053795303412e-01  -7.3851117865694478e-04  -1.4849362602169697e-02   9.6639190363427847e-03   2.5343860386479095e-02  -1.4815177478700462e-03   4.7293360722115091e-03   1.7577703716347014e-03
  -4.7388017019231716e+00   2.7749705054730445e+00  -1.2937335438640141e-02  -7.7197385363078866e-02   2.5343860386479095e-02   6.1856868711019466e+00  -6.5015810640958960e-02  -6.9549146630342243e-02  -5.3547957590071471e-02
   1.2440516599470607e-01  -8.4587458921865519e-02   6.0601237885829506e-04   5.7733007776474840e-03  -1.4815177478700462e-03  -6.5015810640958960e-02   3.5525345249553596e-03  -2.3057966255196718e-03  -7.4413156557865811e-04
   3.5724407990334484e-01  -2.0092680580657535e-01  -1.5687998678467006e-03  -1.7891684832723562e-02   4.7293360722115091e-03  -6.9549146630342243e-02  -2.3057966255196718e-03   5.9462561155663340e-02   4.0324436666815356e-03
  -8.6745007968147297e-02  -1.8702229986030980e-01  -5.4892254262328406e-04  -4.1719706828835072e-03   1.7577703716347014e-03  -5.3547957590071471e-02  -7.4413156557865811e-04   4.0324436666815356e-03   1.8596735532522274e-01
```
