## Supplementary material for "Differential contagiousness of respiratory disease across the United States": Data S1: MLE_params.txt

```
   8.0826069764104300e+00   4.5303932616127987e+01   2.6427579238501003e-01   1.2262911051157187e-01   5.2724909580114943e-01   8.6714642585501700e+00   2.4175257945014988e-01   9.5383024657514781e-01   2.8521108930934340e+00
```
