## Supplementary material for "Differential contagiousness of respiratory disease across the United States": Data S1: San Luis Obispo-Paso Robles, CA.exp

```
# time CumNum_detected_cases_Cum
103 1
104 2
105 4
106 3
107 1
108 2
109 6
110 6
111 1
112 5
113 5
114 3
115 3
116 0
117 3
118 1
119 2
120 2
121 2
122 6
123 -1
124 1
125 4
126 3
127 2
128 1
129 1
130 0
131 1
132 7
133 1
134 9
135 3
136 2
137 2
138 4
139 3
140 4
141 11
142 7
143 0
144 2
145 21
146 9
147 20
148 13
149 15
150 0
151 1
```
