## Supplementary material for "Differential contagiousness of respiratory disease across the United States": Data S1: diffMatrix.txt

```
   2.6849908676787799e+00   1.5415851554533202e-03   2.0785028759200434e-03  -3.9715535611898461e-01   2.2510421864348554e-02   6.4555836511092660e-02   6.3025015266825008e-03   7.4514050748291146e-03  -5.5911252224311855e-02
   1.5415851554533202e-03   1.1045471113903492e+01   2.9664105024599692e-04  -1.8523736172424524e-01  -3.2054622054553605e-01   1.9831931370408316e+00  -5.6593078910835967e-02  -1.1670450849750604e-02  -4.6285008157277034e-02
   2.0785028759200434e-03   2.9664105024599692e-04   1.0066123040057479e-03   3.3351403283573561e-05   1.0708315447460854e-04   1.7562871922362371e-04   1.5875229004443795e-05  -9.8939454608602915e-05  -1.2978175680881024e-04
  -3.9715535611898461e-01  -1.8523736172424524e-01   3.3351403283573561e-05   6.8176669308015629e+00  -2.4268691572423551e-02   4.2649386274575257e-01  -5.0456500064403583e-04  -1.2508408306213749e-02  -3.7705642998672531e-02
   2.2510421864348554e-02  -3.2054622054553605e-01   1.0708315447460854e-04  -2.4268691572423551e-02   1.8204566313832823e-02  -1.6721634497876756e-02   1.0129639763409070e-03  -4.7930357322628874e-04   3.9998465801121581e-04
   6.4555836511092660e-02   1.9831931370408316e+00   1.7562871922362371e-04   4.2649386274575257e-01  -1.6721634497876756e-02   7.6212477300854431e+00  -8.0357990554028504e-03  -9.0353726635795922e-03   2.2462918089453505e-02
   6.3025015266825008e-03  -5.6593078910835967e-02   1.5875229004443795e-05  -5.0456500064403583e-04   1.0129639763409070e-03  -8.0357990554028504e-03   2.3121017085489387e-03  -1.5969690409955772e-04  -7.1711032897546370e-04
   7.4514050748291146e-03  -1.1670450849750604e-02  -9.8939454608602915e-05  -1.2508408306213749e-02  -4.7930357322628874e-04  -9.0353726635795922e-03  -1.5969690409955772e-04   8.3237938101787274e-03   1.1937574032769708e-03
  -5.5911252224311855e-02  -4.6285008157277034e-02  -1.2978175680881024e-04  -3.7705642998672531e-02   3.9998465801121581e-04   2.2462918089453505e-02  -7.1711032897546370e-04   1.1937574032769708e-03   3.7688332874561629e-02
```
