## Supplementary material for "Differential contagiousness of respiratory disease across the United States": Data S1: MLE_params.txt

```
   4.9966591452145437e-02   1.1789393454696279e+01   1.8990467698918573e-01   7.0105078843212061e+00   6.7862899723957182e-01   5.0356455828128821e+00   4.4364955453643995e-02   9.9620974438882837e-01   1.0768926306927307e+00
```
