## Supplementary material for "Differential contagiousness of respiratory disease across the United States": Data S1: Santa Maria-Santa Barbara, CA.exp

```
# time CumNum_detected_cases_Cum
77 10
78 15
79 17
80 4
81 3
82 17
83 29
84 21
85 20
86 19
87 12
88 9
89 22
90 13
91 11
92 11
93 9
94 6
95 5
96 0
97 6
98 8
99 11
100 10
101 2
102 6
103 12
104 18
105 69
106 109
107 310
108 218
109 58
110 54
111 10
112 5
113 5
114 14
115 16
116 56
117 21
118 20
119 12
120 12
121 11
122 10
123 12
124 7
125 24
126 19
127 13
128 13
129 14
130 4
131 2
132 24
133 22
134 21
135 50
136 16
137 20
138 3
139 20
140 17
141 44
142 60
143 10
144 30
145 50
146 51
147 55
148 73
149 65
150 0
151 65
```
