## Supplementary material for "Differential contagiousness of respiratory disease across the United States": Data S1: diffMatrix.txt

```
   4.0839351224195063e+01   6.1435112540352298e-02   8.8192823766286432e-01   1.2884992892674141e-01   2.9758558892927861e-01  -6.2688221990744933e-02
   6.1435112540352298e-02   1.1453031728780722e-03   1.8942765738325640e-03   3.0430234452888042e-04  -9.6100129301450248e-04  -1.4221793666105404e-04
   8.8192823766286432e-01   1.8942765738325640e-03   6.9842356964230703e+00  -3.5855159063660526e-03   6.7703358964520304e-03   6.0575627637682490e-03
   1.2884992892674141e-01   3.0430234452888042e-04  -3.5855159063660526e-03   1.7882861383124865e-03  -1.5482914623315522e-03  -2.6789084774856244e-04
   2.9758558892927861e-01  -9.6100129301450248e-04   6.7703358964520304e-03  -1.5482914623315522e-03   5.2328974883640106e-02   7.5351622455080110e-04
  -6.2688221990744933e-02  -1.4221793666105404e-04   6.0575627637682490e-03  -2.6789084774856244e-04   7.5351622455080110e-04   2.4258460531745359e-02
```
