## Supplementary material for "Differential contagiousness of respiratory disease across the United States": Data S1: MLE_params.txt

```
   9.5590030912935620e-01   2.1099581488141791e-01   9.8577979055314522e+00   1.8737821134239946e-01   9.9591992224515946e-01   1.0528752210207684e+00
```
