## Supplementary material for "Differential contagiousness of respiratory disease across the United States": Data S1: Santa Rosa-Petaluma, CA.exp

```
# time CumNum_detected_cases_Cum
93 1
94 1
95 2
96 2
97 6
98 4
99 12
100 4
101 4
102 5
103 4
104 0
105 25
106 6
107 8
108 9
109 0
110 3
111 0
112 25
113 14
114 13
115 9
116 14
117 4
118 20
119 0
120 22
121 34
122 15
123 18
124 15
125 9
126 6
127 1
128 17
129 5
130 11
131 2
132 13
133 14
134 17
135 14
136 18
137 11
138 11
139 7
140 0
141 30
142 21
143 30
144 6
145 7
146 9
147 29
148 19
149 13
150 0
151 50
```
