## Supplementary material for "Differential contagiousness of respiratory disease across the United States": Data S1: diffMatrix.txt

```
   4.0181837253383588e+00   3.1119144618197802e-03   4.1933899673649933e-01   9.2942004332211645e-03   1.2499802001803922e-02  -4.5525798332674922e-02
   3.1119144618197802e-03   1.0096168239442579e-03   5.1839140557339582e-04   4.8910488529439257e-05  -2.1645123434979897e-04  -8.0070541275646345e-05
   4.1933899673649933e-01   5.1839140557339582e-04   6.7801830572204089e+00  -3.6731658675546947e-03  -3.6825895042443282e-03  -1.6098253321974787e-02
   9.2942004332211645e-03   4.8910488529439257e-05  -3.6731658675546947e-03   1.4466594469984332e-03  -7.0283026430453008e-04  -3.3667471189437144e-04
   1.2499802001803922e-02  -2.1645123434979897e-04  -3.6825895042443282e-03  -7.0283026430453008e-04   1.5261450362662998e-02   9.6239949523113492e-04
  -4.5525798332674922e-02  -8.0070541275646345e-05  -1.6098253321974787e-02  -3.3667471189437144e-04   9.6239949523113492e-04   2.4163248296301128e-02
```
