## Supplementary material for "Differential contagiousness of respiratory disease across the United States": Data S1: MLE_params.txt

```
   2.5074675090009135e-01   1.9322127086243873e-01   7.1818471239597281e+00   1.6894529634676089e-01   9.9801775527688430e-01   9.7166868564654552e-01
```
