## Supplementary material for "Differential contagiousness of respiratory disease across the United States": Data S1: Savannah, GA.exp

```
# time CumNum_detected_cases_Cum
83 5
84 2
85 10
86 6
87 5
88 2
89 8
90 3
91 12
92 15
93 11
94 1
95 0
96 3
97 11
98 5
99 7
100 7
101 0
102 7
103 10
104 24
105 16
106 2
107 8
108 8
109 7
110 7
111 17
112 10
113 7
114 9
115 7
116 -2
117 16
118 19
119 11
120 20
121 34
122 10
123 11
124 3
125 38
126 4
127 3
128 12
129 10
130 1
131 16
132 3
133 6
134 6
135 17
136 3
137 0
138 8
139 9
140 6
141 28
142 12
143 22
144 3
145 20
146 16
147 37
148 5
149 66
150 18
151 22
```
