## Supplementary material for "Differential contagiousness of respiratory disease across the United States": Data S1: diffMatrix.txt

```
   1.3298564587653331e+01   1.4388293468264684e-02   5.7857239761291812e-01   3.7002910844202236e-02   8.1306418076192606e-03  -1.0642994013972312e-01
   1.4388293468264684e-02   1.0283873606774059e-03   1.2447918750506997e-03   8.4549850519463621e-05  -4.6816063118087717e-04  -2.1111825864984424e-04
   5.7857239761291812e-01   1.2447918750506997e-03   6.2025371995528156e+00   7.1457296842593885e-05  -2.0477786534808175e-02   2.0627125861504652e-02
   3.7002910844202236e-02   8.4549850519463621e-05   7.1457296842593885e-05   1.3444495370156580e-03  -1.1791901318337491e-03  -5.9487239953451092e-04
   8.1306418076192606e-03  -4.6816063118087717e-04  -2.0477786534808175e-02  -1.1791901318337491e-03   2.6178209320778505e-02   4.0300930691164315e-03
  -1.0642994013972312e-01  -2.1111825864984424e-04   2.0627125861504652e-02  -5.9487239953451092e-04   4.0300930691164315e-03   6.2253766039228657e-02
```
