## Supplementary material for "Differential contagiousness of respiratory disease across the United States": Data S1: MLE_params.txt

```
   1.4409075838227925e-02   1.9874468762637534e-01   7.7480255576621646e+00   1.7468681311093226e-01   9.9085975140520255e-01   1.4104829719472636e+00
```
