## Supplementary material for "Differential contagiousness of respiratory disease across the United States": Data S1: ScrantonΓÇôWilkes-Barre, PA.exp

```
# time CumNum_detected_cases_Cum
69 78
70 77
71 125
72 111
73 196
74 119
75 126
76 178
77 183
78 154
79 118
80 95
81 75
82 70
83 118
84 72
85 77
86 92
87 72
88 46
89 36
90 53
91 64
92 57
93 69
94 78
95 67
96 68
97 64
98 53
99 73
100 52
101 76
102 60
103 35
104 46
105 64
106 43
107 37
108 31
109 98
110 25
111 48
112 39
113 34
114 28
115 77
116 30
117 26
118 33
119 44
120 56
121 46
122 36
123 29
124 9
125 20
126 23
127 18
128 34
129 26
130 18
131 7
132 15
133 17
134 20
135 15
136 13
137 6
138 2
139 9
140 16
141 7
142 13
143 3
144 7
145 6
146 11
147 4
148 4
149 11
150 16
151 4
```
