## Supplementary material for "Differential contagiousness of respiratory disease across the United States": Data S1: diffMatrix.txt

```
   1.6184613275533941e+01   1.0506013934060210e-01   1.2606260077675908e+00   1.3062364101096097e-01   6.5080701548355802e-01  -1.1203809337791775e+00
   1.0506013934060210e-01   2.2428017848172095e-03   3.8833846674375616e-02   8.6319761292266153e-04   1.1242146078185027e-03  -3.5927017483992785e-03
   1.2606260077675908e+00   3.8833846674375616e-02   7.7653910316591812e+00   7.4437977079228198e-04  -6.8544763772615744e-02   4.0120759429297187e-01
   1.3062364101096097e-01   8.6319761292266153e-04   7.4437977079228198e-04   2.1745096383033640e-03   4.5464540575824129e-03  -8.6167169508418150e-03
   6.5080701548355802e-01   1.1242146078185027e-03  -6.8544763772615744e-02   4.5464540575824129e-03   5.2661713177432012e-02  -8.2015858402809588e-02
  -1.1203809337791775e+00  -3.5927017483992785e-03   4.0120759429297187e-01  -8.6167169508418150e-03  -8.2015858402809588e-02   4.4460402989763885e+00
```
