## Supplementary material for "Differential contagiousness of respiratory disease across the United States": Data S1: MLE_params.txt

```
   3.3497346147771580e+01   4.4487426908211525e-01   1.1752268588096562e+00   5.1056363839368601e-01   7.7450529631537951e-02   9.7845437375448352e+00
```
