## Supplementary material for "Differential contagiousness of respiratory disease across the United States": Data S1: Seattle-Tacoma-Bellevue, WA.exp

```
# time CumNum_detected_cases_Cum
49 55
50 74
51 85
52 89
53 56
54 107
55 95
56 101
57 187
58 146
59 215
60 147
61 187
62 219
63 119
64 395
65 431
66 299
67 275
68 263
69 102
70 313
71 306
72 284
73 213
74 393
75 237
76 254
77 273
78 248
79 368
80 227
81 205
82 208
83 152
84 143
85 197
86 151
87 269
88 191
89 170
90 118
91 141
92 179
93 175
94 176
95 129
96 163
97 124
98 199
99 191
100 152
101 157
102 378
103 44
104 132
105 186
106 196
107 124
108 97
109 87
110 131
111 112
112 67
113 150
114 94
115 116
116 65
117 101
118 107
119 57
120 68
121 78
122 79
123 103
124 79
125 68
126 72
127 80
128 50
129 62
130 132
131 71
132 89
133 82
134 87
135 109
136 42
137 56
138 88
139 61
140 38
141 39
142 99
143 77
144 70
145 87
146 100
147 85
148 135
149 159
150 69
151 128
```
