## Supplementary material for "Differential contagiousness of respiratory disease across the United States": Data S1: diffMatrix.txt

```
   1.0352522862432721e+01   3.3113365030499059e-01   2.8328750723140301e-02   1.3217831709539690e-02   3.3369919397696436e-02   3.0932643871493537e-01   5.8810904742039850e-02   4.4851072391938052e-01   1.7516790375595077e-02
   3.3113365030499059e-01   6.7908669171683789e+00   1.9641769960734752e-03   3.6274089288893942e-03  -1.8128282408967032e-03   1.3645470871329279e+00  -1.2902677914230964e-01  -4.4560553557366704e-02   5.3634303593172650e-01
   2.8328750723140301e-02   1.9641769960734752e-03   1.2771674315058231e-03   2.1219662396200191e-04   1.4101343897104788e-04   7.0522507670083947e-03   3.5874064807095207e-04  -1.3329136450672776e-03   3.4973829463184967e-04
   1.3217831709539690e-02   3.6274089288893942e-03   2.1219662396200191e-04   1.2426633693898238e-03   2.2177301353433928e-05   5.0026195324642739e-03   2.5838844953410441e-04  -1.4462108222777540e-03  -6.6410329201421140e-04
   3.3369919397696436e-02  -1.8128282408967032e-03   1.4101343897104788e-04   2.2177301353433928e-05   1.1945477886880999e-03   2.4014469077775812e-03   2.4708589903807860e-04   5.0584008112099189e-04   1.0096613909370252e-03
   3.0932643871493537e-01   1.3645470871329279e+00   7.0522507670083947e-03   5.0026195324642739e-03   2.4014469077775812e-03   7.5002698707691158e+00  -8.7845257101220389e-03  -4.7459767955039922e-02  -2.5617463235039473e-01
   5.8810904742039850e-02  -1.2902677914230964e-01   3.5874064807095207e-04   2.5838844953410441e-04   2.4708589903807860e-04  -8.7845257101220389e-03   5.9042512256533321e-03   3.3567834349703616e-04   1.0455670106132658e-03
   4.4851072391938052e-01  -4.4560553557366704e-02  -1.3329136450672776e-03  -1.4462108222777540e-03   5.0584008112099189e-04  -4.7459767955039922e-02   3.3567834349703616e-04   6.0691275877607830e-02  -1.7304792144227588e-02
   1.7516790375595077e-02   5.3634303593172650e-01   3.4973829463184967e-04  -6.6410329201421140e-04   1.0096613909370252e-03  -2.5617463235039473e-01   1.0455670106132658e-03  -1.7304792144227588e-02   1.3870613403490839e+00
```
