## Supplementary material for "Differential contagiousness of respiratory disease across the United States": Data S1: MLE_params.txt

```
   7.8317940739890375e+00   8.9243197250005494e+01   3.2916329093500651e-01   1.0739863423434706e-01   5.4764277138417949e-01   6.0259373944120220e+00   2.4345119706541729e-01   4.8985867034546310e-01   1.0677188167294281e+01
```
