## Supplementary material for "Differential contagiousness of respiratory disease across the United States": Data S1: Shreveport-Bossier City, LA.exp

```
# time CumNum_detected_cases_Cum
67 45
68 7
69 28
70 77
71 53
72 53
73 277
74 65
75 72
76 59
77 62
78 125
79 54
80 34
81 62
82 18
83 88
84 29
85 51
86 81
87 31
88 24
89 17
90 52
91 30
92 71
93 25
94 36
95 22
96 28
97 32
98 38
99 15
100 44
101 31
102 12
103 28
104 10
105 34
106 29
107 24
108 38
109 9
110 17
111 20
112 33
113 23
114 39
115 17
116 19
117 25
118 18
119 34
120 361
121 28
122 7
123 15
124 49
125 4
126 86
127 58
128 0
129 55
130 41
131 17
132 38
133 29
134 66
135 37
136 17
137 28
138 8
139 27
140 34
141 19
142 16
143 34
144 32
145 24
146 24
147 62
148 0
149 49
150 63
151 38
```
