## Supplementary material for "Differential contagiousness of respiratory disease across the United States": Data S1: diffMatrix.txt

```
   7.9486312445023771e+01   3.3861118021939585e-01   1.2176247329693712e+00   4.2168300204510201e-01   5.1157661362949258e-01   7.2599162670314063e-02
   3.3861118021939585e-01   2.6648506070077399e-03   8.6528703855469589e-03   1.9792314991415095e-03   2.2447593850859654e-04   6.5001401523660834e-05
   1.2176247329693712e+00   8.6528703855469589e-03   7.1033149308094199e+00   1.4545648237427448e-03   1.3463818248667275e-02  -8.1662660487540010e-03
   4.2168300204510201e-01   1.9792314991415095e-03   1.4545648237427448e-03   3.4590757622825798e-03   1.0389662442987248e-03   2.5980948251926430e-04
   5.1157661362949258e-01   2.2447593850859654e-04   1.3463818248667275e-02   1.0389662442987248e-03   4.9717616100658071e-02   9.3034762682642712e-04
   7.2599162670314063e-02   6.5001401523660834e-05  -8.1662660487540010e-03   2.5980948251926430e-04   9.3034762682642712e-04   6.4019319379003556e-02
```
