## Supplementary material for "Differential contagiousness of respiratory disease across the United States": Data S1: MLE_params.txt

```
   2.9179774290705101e+01   3.2361978462138957e-01   6.8970184481262971e+00   3.9419578739850314e-01   9.6751551675425218e-01   1.6858957837437809e+00
```
