## Supplementary material for "Differential contagiousness of respiratory disease across the United States": Data S1: Sioux City, IA-NE-SD.exp

```
# time CumNum_detected_cases_Cum
92 103
93 136
94 361
95 103
96 222
97 225
98 38
99 92
100 195
101 394
102 87
103 71
104 173
105 28
106 151
107 478
108 30
109 81
110 97
111 321
112 72
113 67
114 38
115 71
116 62
117 122
118 67
119 86
120 50
121 35
122 7
123 152
124 72
125 43
126 27
127 16
128 58
129 33
130 19
131 31
132 24
133 46
134 51
135 60
136 28
137 30
138 31
139 12
140 25
141 33
142 36
143 13
144 15
145 10
146 7
147 20
148 22
149 34
150 3
151 34
```
