## Supplementary material for "Differential contagiousness of respiratory disease across the United States": Data S1: diffMatrix.txt

```
   1.8651374309249150e+01   1.0637800657960733e-01   3.8592142911822536e-01   1.4750000524657306e-01   6.9292339743620868e-01   3.3531137680101686e-01
   1.0637800657960733e-01   2.0431119036493023e-03   2.6981358720697332e-02   3.1187028462593334e-04   2.9588080220616157e-04   2.1540236757130130e-03
   3.8592142911822536e-01   2.6981358720697332e-02   6.7932372299705142e+00  -5.3462816565097993e-02  -1.2613698524904579e-01  -1.0487162975787064e-01
   1.4750000524657306e-01   3.1187028462593334e-04  -5.3462816565097993e-02   3.8399698496867632e-03   9.3921326438213548e-03   3.0807995378069682e-03
   6.9292339743620868e-01   2.9588080220616157e-04  -1.2613698524904579e-01   9.3921326438213548e-03   7.0311568103188699e-02   6.1815665326758109e-03
   3.3531137680101686e-01   2.1540236757130130e-03  -1.0487162975787064e-01   3.0807995378069682e-03   6.1815665326758109e-03   1.4511186890906577e-01
```
