## Supplementary material for "Differential contagiousness of respiratory disease across the United States": Data S1: MLE_params.txt

```
   5.7889051395612832e+01   3.6763763352075807e-01   2.6344458369265156e-01   5.6881098244395711e-01   9.1159543042915236e-01   2.2156063616709591e+00
```
