## Supplementary material for "Differential contagiousness of respiratory disease across the United States": Data S1: Sioux Falls, SD.exp

```
# time CumNum_detected_cases_Cum
78 48
79 83
80 87
81 96
82 131
83 119
84 177
85 137
86 98
87 128
88 91
89 48
90 68
91 94
92 92
93 77
94 100
95 61
96 29
97 61
98 50
99 65
100 57
101 37
102 25
103 29
104 26
105 43
106 102
107 212
108 238
109 102
110 88
111 26
112 42
113 35
114 55
115 21
116 15
117 16
118 21
119 22
120 0
121 38
122 44
123 16
124 16
125 18
126 15
127 18
128 12
129 17
130 5
131 6
132 9
133 16
134 11
135 5
136 14
137 14
138 2
139 10
140 16
141 15
142 18
143 12
144 14
145 9
146 4
147 12
148 17
149 16
150 16
151 25
```
