## Supplementary material for "Differential contagiousness of respiratory disease across the United States": Data S1: diffMatrix.txt

```
   3.4136651923803008e+01   1.4303928491514648e-01   3.9904771260568825e+00   1.9136016783358906e-01   9.5524530133330587e-01   8.3246020570489118e-02
   1.4303928491514648e-01   1.9077181939043111e-03   3.3642002675114156e-02   7.1251023725831799e-04   8.3902908761657223e-04  -3.1008222789712092e-04
   3.9904771260568825e+00   3.3642002675114156e-02   7.6430384517574694e+00  -9.3002592503635558e-04  -1.6795469101539083e-02  -2.2517406238116067e-01
   1.9136016783358906e-01   7.1251023725831799e-04  -9.3002592503635558e-04   2.4833245068779336e-03   5.9879288781348105e-03   2.3433589126135089e-03
   9.5524530133330587e-01   8.3902908761657223e-04  -1.6795469101539083e-02   5.9879288781348105e-03   7.4705489718227019e-02   1.8348650913240395e-03
   8.3246020570489118e-02  -3.1008222789712092e-04  -2.2517406238116067e-01   2.3433589126135089e-03   1.8348650913240395e-03   2.4207488961703993e-01
```
