## Supplementary material for "Differential contagiousness of respiratory disease across the United States": Data S1: MLE_params.txt

```
   3.8740528172236637e+01   3.3442605545147319e-01   3.8014419333738153e-01   4.9905889800498676e-01   6.9481746091363639e-01   3.1482033419610311e+00
```
