## Supplementary material for "Differential contagiousness of respiratory disease across the United States": Data S1: South Bend-Mishawaka, IN-MI.exp

```
# time CumNum_detected_cases_Cum
81 6
82 2
83 41
84 43
85 35
86 55
87 31
88 14
89 10
90 30
91 14
92 22
93 42
94 39
95 23
96 11
97 17
98 20
99 15
100 7
101 6
102 12
103 11
104 20
105 28
106 17
107 46
108 15
109 25
110 20
111 19
112 11
113 42
114 29
115 29
116 30
117 14
118 31
119 45
120 31
121 20
122 38
123 24
124 15
125 36
126 14
127 4
128 27
129 20
130 9
131 11
132 24
133 12
134 18
135 37
136 23
137 31
138 14
139 19
140 18
141 30
142 16
143 16
144 28
145 13
146 20
147 15
148 30
149 16
150 20
151 17
```
