## Supplementary material for "Differential contagiousness of respiratory disease across the United States": Data S1: diffMatrix.txt

```
   2.8576045354464501e+01   3.0175742097860690e-02   1.4369474525974042e+00   6.7554414840395816e-02   3.8197289638239290e-01   1.9390058819963879e-01
   3.0175742097860690e-02   1.0600982870034924e-03   2.5161926149264743e-03   1.2068698082933271e-04  -6.2181309379222933e-04  -3.2165049725656409e-04
   1.4369474525974042e+00   2.5161926149264743e-03   7.0311628319324635e+00  -3.1800272141388076e-03   4.2120732286845923e-03   4.1346350145178498e-02
   6.7554414840395816e-02   1.2068698082933271e-04  -3.1800272141388076e-03   1.3080485146481084e-03  -8.0776232374745621e-04  -4.2442317937885693e-04
   3.8197289638239290e-01  -6.2181309379222933e-04   4.2120732286845923e-03  -8.0776232374745621e-04   4.8485072187544109e-02   2.5888548306920573e-02
   1.9390058819963879e-01  -3.2165049725656409e-04   4.1346350145178498e-02  -4.2442317937885693e-04   2.5888548306920573e-02   1.0587777235600870e+00
```
