## Supplementary material for "Differential contagiousness of respiratory disease across the United States": Data S1: MLE_params.txt

```
   5.0676819035940692e+00   2.1330849761055909e-01   9.8368832762529701e-01   2.2563569346843085e-01   8.8111200476698204e-01   5.4164319450175249e+00
```
