## Supplementary material for "Differential contagiousness of respiratory disease across the United States": Data S1: Spartanburg, SC.exp

```
# time CumNum_detected_cases_Cum
87 7
88 2
89 6
90 6
91 2
92 10
93 1
94 5
95 6
96 6
97 3
98 4
99 25
100 8
101 7
102 6
103 7
104 2
105 1
106 7
107 8
108 3
109 7
110 3
111 5
112 3
113 4
114 18
115 7
116 16
117 8
118 4
119 4
120 6
121 18
122 11
123 21
124 5
125 36
126 17
127 5
128 21
129 1
130 61
131 20
132 8
133 5
134 37
135 14
136 42
137 39
138 31
139 12
140 10
141 8
142 44
143 51
144 21
145 33
146 34
147 20
148 42
149 58
150 37
151 17
```
