## Supplementary material for "Differential contagiousness of respiratory disease across the United States": Data S1: diffMatrix.txt

```
   1.3323349972042509e+01   2.4851955539921446e+00   1.3259963478074966e-02  -6.4886320339631798e-01  -6.5554954839029622e-02   8.5396631553730762e-01   2.5942666840701831e-02   3.1488236777935490e-02  -1.3317647658991469e-01
   2.4851955539921446e+00   2.5629583081181320e+01   2.2153443681269063e-03  -3.8509383366830114e+00  -9.2377238823035335e-01   4.4147351610088492e+00  -7.4955376716045186e-02   4.4752063565258980e-02  -1.8798760078976662e-01
   1.3259963478074966e-02   2.2153443681269063e-03   1.0228812299985131e-03  -4.4377289380483191e-05   3.1734807761123402e-05   1.4940695678569533e-03   5.3614503015515429e-05  -3.1696845534396505e-04  -2.7550224964109708e-04
  -6.4886320339631798e-01  -3.8509383366830114e+00  -4.4377289380483191e-05   6.3513389579299462e+00   1.3070047976728927e-01  -2.4506736751824001e-01   1.2613991031832522e-02  -1.8172068823443681e-02  -6.1703683427057912e-02
  -6.5554954839029622e-02  -9.2377238823035335e-01   3.1734807761123402e-05   1.3070047976728927e-01   4.5371409811484964e-02  -1.3611024301075320e-01   2.5487426532948432e-03  -3.5753850311792865e-03   2.8537848731154543e-03
   8.5396631553730762e-01   4.4147351610088492e+00   1.4940695678569533e-03  -2.4506736751824001e-01  -1.3611024301075320e-01   8.5214147978773447e+00  -8.9467451017206899e-03  -4.0623987557204359e-02  -1.6065547734145624e-01
   2.5942666840701831e-02  -7.4955376716045186e-02   5.3614503015515429e-05   1.2613991031832522e-02   2.5487426532948432e-03  -8.9467451017206899e-03   1.5952945784434029e-03  -9.2624929986411073e-04  -2.1911530072812779e-04
   3.1488236777935490e-02   4.4752063565258980e-02  -3.1696845534396505e-04  -1.8172068823443681e-02  -3.5753850311792865e-03  -4.0623987557204359e-02  -9.2624929986411073e-04   2.0903127144163130e-02   4.7249417736511734e-03
  -1.3317647658991469e-01  -1.8798760078976662e-01  -2.7550224964109708e-04  -6.1703683427057912e-02   2.8537848731154543e-03  -1.6065547734145624e-01  -2.1911530072812779e-04   4.7249417736511734e-03   1.1964941949672571e-01
```
