## Supplementary material for "Differential contagiousness of respiratory disease across the United States": Data S1: MLE_params.txt

```
   9.4974113463982424e-01   5.2341920868841587e+00   1.9955679213095376e-01   8.5982054409820154e+00   9.8076124951923993e-01   7.9484423971779883e+00   9.3156640780450023e-02   9.9575060433040652e-01   2.2872881918459473e+00
```
