## Supplementary material for "Differential contagiousness of respiratory disease across the United States": Data S1: Spokane-Spokane Valley, WA.exp

```
# time CumNum_detected_cases_Cum
74 10
75 7
76 5
77 1
78 15
79 9
80 0
81 24
82 2
83 2
84 8
85 7
86 6
87 4
88 5
89 6
90 2
91 2
92 6
93 4
94 16
95 5
96 2
97 1
98 3
99 9
100 5
101 0
102 2
103 5
104 1
105 5
106 2
107 0
108 0
109 0
110 4
111 0
112 0
113 8
114 2
115 0
116 4
117 8
118 5
119 7
120 13
121 18
122 13
123 14
124 17
125 9
126 23
127 15
128 30
129 12
130 14
131 6
132 13
133 16
134 19
135 59
136 6
137 23
138 27
139 11
140 15
141 5
142 10
143 2
144 16
145 22
146 18
147 18
148 16
149 43
150 18
151 21
```
