## Supplementary material for "Differential contagiousness of respiratory disease across the United States": Data S1: diffMatrix.txt

```
   2.3104777753629985e+01  -3.6309722363723949e+00   3.7484089856390880e-02  -3.7721389268894151e-01   1.2825393960144554e-01  -3.4356959648959032e-02   9.1162591093454551e-02   9.3100858482310103e-02  -1.9417773845329461e-01
  -3.6309722363723949e+00   3.6244752978970610e+01  -1.1526497761605218e-02   6.9892292865826766e-01  -4.4986556311171871e-01   1.0100451727830972e+00  -1.6803353683660149e-01   4.3719169546251477e-02  -2.7726848559971446e-02
   3.7484089856390880e-02  -1.1526497761605218e-02   1.1029487948185867e-03   3.7356878689818286e-04   4.2977646772375782e-04   4.0514873519131416e-04   2.4989889378087806e-04  -9.6637041542029477e-04  -4.3228423825022539e-04
  -3.7721389268894151e-01   6.9892292865826766e-01   3.7356878689818286e-04   6.6820709498271098e+00  -3.7878227740096491e-02  -2.7138831656049006e-01   1.2951479674940954e-03  -4.2459466560407964e-02   2.0902032139542243e-02
   1.2825393960144554e-01  -4.4986556311171871e-01   4.2977646772375782e-04  -3.7878227740096491e-02   9.0931609265951317e-03   3.8217134031029972e-03   2.2958262175869298e-03  -3.1623167074752690e-03  -9.7802293735066805e-04
  -3.4356959648959032e-02   1.0100451727830972e+00   4.0514873519131416e-04  -2.7138831656049006e-01   3.8217134031029972e-03   7.6710898140861747e+00  -3.8554039246860941e-03  -1.1975621313520131e-02  -2.0149939406279686e-02
   9.1162591093454551e-02  -1.6803353683660149e-01   2.4989889378087806e-04   1.2951479674940954e-03   2.2958262175869298e-03  -3.8554039246860941e-03   2.5136645873971822e-03  -2.0149325397020301e-03  -6.2353885921717232e-04
   9.3100858482310103e-02   4.3719169546251477e-02  -9.6637041542029477e-04  -4.2459466560407964e-02  -3.1623167074752690e-03  -1.1975621313520131e-02  -2.0149325397020301e-03   4.2034718634846042e-02   1.6862208070100697e-03
  -1.9417773845329461e-01  -2.7726848559971446e-02  -4.3228423825022539e-04   2.0902032139542243e-02  -9.7802293735066805e-04  -2.0149939406279686e-02  -6.2353885921717232e-04   1.6862208070100697e-03   6.9267542402480800e-02
```
