## Supplementary material for "Differential contagiousness of respiratory disease across the United States": Data S1: MLE_params.txt

```
   1.0831535910547563e+00   2.6376467283972087e+01   2.1204769188575651e-01   7.6783989687637391e+00   3.8457239047567104e-01   5.0457874114051702e+00   8.6081266808439791e-02   9.8759249585513265e-01   1.5084453712549468e+00
```
