## Supplementary material for "Differential contagiousness of respiratory disease across the United States": Data S1: Springfield, IL.exp

```
# time CumNum_detected_cases_Cum
101 15
102 4
103 3
104 5
105 16
106 7
107 16
108 3
109 2
110 17
111 11
112 6
113 0
114 8
115 15
116 3
117 1
118 4
119 0
120 1
121 10
122 1
123 1
124 0
125 2
126 5
127 8
128 6
129 0
130 0
131 2
132 1
133 2
134 4
135 4
136 0
137 0
138 2
139 4
140 0
141 6
142 0
143 0
144 1
145 6
146 1
147 2
148 1
149 2
150 0
151 0
```
