## Supplementary material for "Differential contagiousness of respiratory disease across the United States": Data S1: diffMatrix.txt

```
   2.9881227476266169e+01   1.9953677804227618e-02   6.4144246586102638e-01   5.8718428123354489e-02   1.7876711912197457e-01  -1.7700271824546784e-01
   1.9953677804227618e-02   1.0262153467790417e-03   8.6109232148530804e-04   8.9763162856716584e-05  -4.5563651118592268e-04  -2.4135475377993671e-04
   6.4144246586102638e-01   8.6109232148530804e-04   6.9611579214838812e+00  -5.9639973100014503e-03  -8.0229488621307455e-03  -2.1179433352496320e-03
   5.8718428123354489e-02   8.9763162856716584e-05  -5.9639973100014503e-03   1.6692042181110740e-03  -1.1627665467642951e-03  -6.5299715304002672e-04
   1.7876711912197457e-01  -4.5563651118592268e-04  -8.0229488621307455e-03  -1.1627665467642951e-03   3.5556040747673427e-02   4.7833021652714611e-03
  -1.7700271824546784e-01  -2.4135475377993671e-04  -2.1179433352496320e-03  -6.5299715304002672e-04   4.7833021652714611e-03   1.2673056990027406e-01
```
