## Supplementary material for "Differential contagiousness of respiratory disease across the United States": Data S1: MLE_params.txt

```
   4.6233283884372289e-01   1.8833470369879182e-01   9.5211465609166019e+00   2.8970141845939917e-01   9.3216037575732014e-01   1.3953191740034356e+00
```
