## Supplementary material for "Differential contagiousness of respiratory disease across the United States": Data S1: Springfield, MA.exp

```
# time CumNum_detected_cases_Cum
67 27
68 71
69 134
70 144
71 105
72 131
73 89
74 43
75 147
76 130
77 89
78 219
79 142
80 164
81 122
82 57
83 120
84 98
85 119
86 162
87 172
88 98
89 122
90 105
91 157
92 187
93 267
94 193
95 82
96 107
97 237
98 189
99 99
100 98
101 137
102 79
103 56
104 103
105 126
106 142
107 144
108 135
109 84
110 63
111 83
112 69
113 101
114 80
115 108
116 92
117 66
118 77
119 96
120 89
121 82
122 62
123 78
124 73
125 48
126 54
127 37
128 72
129 42
130 53
131 200
132 10
133 44
134 36
135 35
136 45
137 17
138 14
139 16
140 18
141 32
142 21
143 37
144 24
145 10
146 18
147 22
148 21
149 25
150 31
151 15
```
