## Supplementary material for "Differential contagiousness of respiratory disease across the United States": Data S1: diffMatrix.txt

```
   2.1573406274073278e+01   2.2367487264967051e-01   1.4395022594135958e+00   1.9671882852879499e-01   1.4709536303113469e-02  -1.8494267757712465e-01
   2.2367487264967051e-01   3.4499457358852749e-03   1.9020550194716143e-02   2.0844151191113762e-03   1.5817076180748207e-04  -2.8765341582578270e-03
   1.4395022594135958e+00   1.9020550194716143e-02   6.3685219085272253e+00   6.5435675322866793e-03  -1.6694278341573430e-03  -8.3494124082413856e-02
   1.9671882852879499e-01   2.0844151191113762e-03   6.5435675322866793e-03   2.9444673681564152e-03   1.9638890100906128e-04  -2.2508884395795797e-03
   1.4709536303113469e-02   1.5817076180748207e-04  -1.6694278341573430e-03   1.9638890100906128e-04   1.0480135483363717e-03  -4.3631373123748405e-04
  -1.8494267757712465e-01  -2.8765341582578270e-03  -8.3494124082413856e-02  -2.2508884395795797e-03  -4.3631373123748405e-04   9.9789852180802729e-01
```
