## Supplementary material for "Differential contagiousness of respiratory disease across the United States": Data S1: MLE_params.txt

```
   3.1555487664886382e+01   4.5823463731805752e-01   8.8862438417329184e+00   4.3484884807681312e-01   5.3199128779844916e-02   6.2338322883359858e+00
```
