## Supplementary material for "Differential contagiousness of respiratory disease across the United States": Data S1: St. Cloud, MN.exp

```
# time CumNum_detected_cases_Cum
100 174
101 104
102 61
103 142
104 100
105 171
106 191
107 125
108 85
109 62
110 39
111 76
112 0
113 106
114 40
115 39
116 47
117 34
118 46
119 55
120 26
121 34
122 40
123 10
124 28
125 9
126 27
127 15
128 8
129 13
130 9
131 10
132 12
133 8
134 4
135 9
136 9
137 8
138 1
139 7
140 5
141 7
142 8
143 4
144 10
145 1
146 1
147 4
148 14
149 6
150 6
151 3
```
