## Supplementary material for "Differential contagiousness of respiratory disease across the United States": Data S1: diffMatrix.txt

```
   1.1759314834451404e+01   9.5248352147239854e-02   5.8264393749264209e-01   8.4634741857321852e-02   5.1069690136853974e-01   4.1674982651543346e-01
   9.5248352147239854e-02   2.3334669090501136e-03   1.2894507503759119e-02   8.6681366878850496e-04  -5.8420766104175527e-05   4.4681117633340230e-03
   5.8264393749264209e-01   1.2894507503759119e-02   6.7145885474682876e+00  -2.1149859785133578e-03  -6.3152504850364187e-03   2.3797842773978908e-02
   8.4634741857321852e-02   8.6681366878850496e-04  -2.1149859785133578e-03   1.8161488667403360e-03   2.2913813960874865e-03   3.8350180214388511e-03
   5.1069690136853974e-01  -5.8420766104175527e-05  -6.3152504850364187e-03   2.2913813960874865e-03   6.5703649064009245e-02   4.8611139013328758e-03
   4.1674982651543346e-01   4.4681117633340230e-03   2.3797842773978908e-02   3.8350180214388511e-03   4.8611139013328758e-03   4.2103754886033123e-01
```
