## Supplementary material for "Differential contagiousness of respiratory disease across the United States": Data S1: MLE_params.txt

```
   7.2658552675494334e+01   4.4934313377282403e-01   2.8369910875027755e+00   6.1404175008455586e-01   8.6905592908573437e-01   2.7570359652948926e+00
```
