## Supplementary material for "Differential contagiousness of respiratory disease across the United States": Data S1: St. George, UT.exp

```
# time CumNum_detected_cases_Cum
119 4
120 8
121 9
122 12
123 0
124 27
125 5
126 4
127 21
128 20
129 33
130 8
131 9
132 14
133 12
134 10
135 25
136 20
137 0
138 37
139 19
140 21
141 33
142 13
143 26
144 0
145 36
146 23
147 26
148 27
149 51
150 39
151 0
```
