## Supplementary material for "Differential contagiousness of respiratory disease across the United States": Data S1: diffMatrix.txt

```
   2.9827257885167626e+01   1.2866852049652737e-02  -4.1636179763104209e-01   4.4268303574562781e-02   2.0189692865853270e-01  -1.4178386207644383e-01
   1.2866852049652737e-02   1.0118999916311985e-03   1.0149191479290107e-04   5.7171758911688895e-05  -2.6081578590205151e-04  -1.1789916791122260e-04
  -4.1636179763104209e-01   1.0149191479290107e-04   7.9241156778924147e+00  -2.5910768053498914e-02  -2.1018816408081138e-02  -2.6675540388573334e-02
   4.4268303574562781e-02   5.7171758911688895e-05  -2.5910768053498914e-02   2.8520678114782581e-03  -5.4234513340519635e-04  -7.4829759641353865e-04
   2.0189692865853270e-01  -2.6081578590205151e-04  -2.1018816408081138e-02  -5.4234513340519635e-04   2.8808600876760966e-02   1.6118667869615909e-03
  -1.4178386207644383e-01  -1.1789916791122260e-04  -2.6675540388573334e-02  -7.4829759641353865e-04   1.6118667869615909e-03   9.2253620652024165e-02
```
