## Supplementary material for "Differential contagiousness of respiratory disease across the United States": Data S1: MLE_params.txt

```
   4.2299477922178941e-01   1.7956697630209723e-01   9.6015334014773384e+00   5.0254991806004429e-02   9.8425685607886637e-01   1.2516164750354664e+00
```
