## Supplementary material for "Differential contagiousness of respiratory disease across the United States": Data S1: St. Joseph, MO-KS.exp

```
# time CumNum_detected_cases_Cum
103 113
104 28
105 17
106 20
107 7
108 23
109 12
110 5
111 18
112 16
113 20
114 9
115 4
116 0
117 17
118 25
119 21
120 25
121 14
122 10
123 11
124 13
125 13
126 28
127 15
128 11
129 3
130 2
131 21
132 10
133 8
134 11
135 6
136 5
137 4
138 8
139 0
140 8
141 6
142 5
143 14
144 0
145 4
146 4
147 6
148 8
149 5
150 5
151 0
```
