## Supplementary material for "Differential contagiousness of respiratory disease across the United States": Data S1: diffMatrix.txt

```
   8.7799993428671911e+01   8.7436415764152925e-02   2.5489679170432405e-01   2.7637978654309014e-01   1.4772350600357684e+00   5.0368398660518621e-01
   8.7436415764152925e-02   1.1692116887985391e-03   8.7796195240131864e-04   3.5896782389580013e-04  -1.1238651564398743e-04   6.1282933284366014e-04
   2.5489679170432405e-01   8.7796195240131864e-04   6.4496573647906104e+00  -6.2770098476813809e-03  -3.7390162265644117e-03   2.4803085027751477e-02
   2.7637978654309014e-01   3.5896782389580013e-04  -6.2770098476813809e-03   2.2925167950263365e-03   2.9242021307478599e-03   1.7839351689897642e-03
   1.4772350600357684e+00  -1.1238651564398743e-04  -3.7390162265644117e-03   2.9242021307478599e-03   6.9979937513892976e-02   4.5741132927478445e-03
   5.0368398660518621e-01   6.1282933284366014e-04   2.4803085027751477e-02   1.7839351689897642e-03   4.5741132927478445e-03   1.6592760314581706e-01
```
