## Supplementary material for "Differential contagiousness of respiratory disease across the United States": Data S1: MLE_params.txt

```
   4.3533946291051748e+01   2.4004975309336030e-01   8.8495611727127379e+00   3.5416616681606006e-01   8.3788267029028063e-01   1.8528626424934642e+00
```
