## Supplementary material for "Differential contagiousness of respiratory disease across the United States": Data S1: St. Louis, MO-IL.exp

```
# time CumNum_detected_cases_Cum
64 81
65 98
66 102
67 52
68 59
69 233
70 35
71 334
72 200
73 146
74 61
75 274
76 294
77 257
78 233
79 219
80 179
81 137
82 170
83 251
84 143
85 154
86 132
87 220
88 136
89 135
90 112
91 210
92 125
93 279
94 187
95 166
96 157
97 160
98 97
99 113
100 167
101 223
102 289
103 138
104 96
105 204
106 217
107 117
108 153
109 145
110 132
111 83
112 219
113 64
114 38
115 194
116 247
117 96
118 106
119 78
120 131
121 68
122 82
123 116
124 128
125 97
126 107
127 143
128 87
129 97
130 82
131 118
132 158
133 99
134 131
135 146
136 89
137 270
138 71
139 165
140 83
141 168
142 84
143 136
144 85
145 152
146 82
147 93
148 185
149 131
150 111
151 70
```
