## Supplementary material for "Differential contagiousness of respiratory disease across the United States": Data S1: diffMatrix.txt

```
   1.8725058001624042e+01   8.1233849950613362e+00   1.4583448535323956e-01   4.1391061953050817e-01   9.0799129026384262e-02   3.6124705560458947e-01   9.6129043926890548e-02   5.7304630609397400e-01  -3.4852652945949880e-01
   8.1233849950613362e+00   2.2252302811802272e+02   2.3459446499910416e-01   2.3013121805895342e+00   1.2879416468741217e-02   7.9957305083848516e+00   6.2670360549196780e-01  -4.9160236198363472e-01  -1.7091614980278806e+00
   1.4583448535323956e-01   2.3459446499910416e-01   3.4134015858810775e-03   8.7725075398672487e-03   8.3554903430669517e-04   2.1479824152711994e-02   2.0077881787484288e-03  -2.9013034357168749e-03  -5.6326682557148091e-03
   4.1391061953050817e-01   2.3013121805895342e+00   8.7725075398672487e-03   5.8977209046918964e-02   6.9172163865387681e-04   2.0226171733432560e-01   9.0084725117706987e-03  -1.1500598844164510e-02  -2.1749955764827984e-02
   9.0799129026384262e-02   1.2879416468741217e-02   8.3554903430669517e-04   6.9172163865387681e-04   1.7926674615560162e-03  -6.2567550979865556e-03   8.8787598357911984e-04   9.9572781594429874e-04  -1.6012062993312327e-03
   3.6124705560458947e-01   7.9957305083848516e+00   2.1479824152711994e-02   2.0226171733432560e-01  -6.2567550979865556e-03   5.0642097838789608e+00  -7.5844560492837332e-02  -6.8993970334477572e-02  -4.5550003712691567e-01
   9.6129043926890548e-02   6.2670360549196780e-01   2.0077881787484288e-03   9.0084725117706987e-03   8.8787598357911984e-04  -7.5844560492837332e-02   2.2839447419215841e-02  -6.4108562717267118e-03   3.0712294307664364e-02
   5.7304630609397400e-01  -4.9160236198363472e-01  -2.9013034357168749e-03  -1.1500598844164510e-02   9.9572781594429874e-04  -6.8993970334477572e-02  -6.4108562717267118e-03   7.7997147553391599e-02   1.6187108965747942e-02
  -3.4852652945949880e-01  -1.7091614980278806e+00  -5.6326682557148091e-03  -2.1749955764827984e-02  -1.6012062993312327e-03  -4.5550003712691567e-01   3.0712294307664364e-02   1.6187108965747942e-02   6.4375502186991862e-01
```
