## Supplementary material for "Differential contagiousness of respiratory disease across the United States": Data S1: MLE_params.txt

```
   3.3276385755729848e+01   6.2466864866986135e+01   4.1995340540646336e-01   2.7903825656210413e-01   5.5240688056311238e-01   4.3038671811717853e-02   7.2373204680284420e-01   4.7478995516572053e-01   6.3836934431769574e+00
```
