## Supplementary material for "Differential contagiousness of respiratory disease across the United States": Data S1: Stockton, CA.exp

```
# time CumNum_detected_cases_Cum
75 9
76 11
77 14
78 8
79 12
80 3
81 13
82 36
83 26
84 29
85 5
86 29
87 12
88 8
89 28
90 10
91 16
92 15
93 8
94 12
95 16
96 4
97 2
98 11
99 3
100 14
101 3
102 10
103 4
104 4
105 1
106 2
107 16
108 8
109 7
110 9
111 8
112 9
113 6
114 15
115 11
116 19
117 10
118 10
119 7
120 17
121 19
122 0
123 7
124 1
125 11
126 63
127 8
128 16
129 0
130 30
131 20
132 74
133 98
134 -56
135 26
136 68
137 43
138 83
139 64
140 50
141 79
142 56
143 54
144 105
145 64
146 33
147 139
148 39
149 -1
150 251
151 82
```
