## Supplementary material for "Differential contagiousness of respiratory disease across the United States": Data S1: diffMatrix.txt

```
   1.5223990194185690e+01  -6.2891252300484135e-01   2.4779831130820822e-02   6.8958560305104954e-01   6.5983537825557131e-02   1.0760794247135241e+00   5.4756470807486579e-02   3.7080312736822774e-02  -4.2743604390206261e-02
  -6.2891252300484135e-01   9.5290838271139755e+00  -3.0060472065051641e-03   5.6914830830433283e-01  -6.5646918838819041e-02   1.0917961450705327e+00  -4.3692068131536387e-02   1.5659465541516881e-02  -1.2439974879422540e-01
   2.4779831130820822e-02  -3.0060472065051641e-03   1.0649933958301048e-03   2.5424068599011356e-03   1.9331694042723637e-04   1.5459832297687363e-03   1.4221533576643883e-04  -6.4936168907024172e-04  -3.6936568926774132e-04
   6.8958560305104954e-01   5.6914830830433283e-01   2.5424068599011356e-03   7.3926885136282197e+00  -9.3175813718313696e-03   4.2589034642706317e-02   2.9272555904513711e-03  -3.0001092954345759e-02   6.2994931235921092e-02
   6.5983537825557131e-02  -6.5646918838819041e-02   1.9331694042723637e-04  -9.3175813718313696e-03   2.2826839764070357e-03   8.1532764549904118e-04   5.0219069952959247e-04  -1.4880163929492693e-03  -2.4638201196076242e-04
   1.0760794247135241e+00   1.0917961450705327e+00   1.5459832297687363e-03   4.2589034642706317e-02   8.1532764549904118e-04   7.8013138922629324e+00   2.0303245994183622e-03   8.9369615237937829e-03  -6.5948654843159893e-03
   5.4756470807486579e-02  -4.3692068131536387e-02   1.4221533576643883e-04   2.9272555904513711e-03   5.0219069952959247e-04   2.0303245994183622e-03   1.6723762621090421e-03  -1.3777144761549492e-03  -3.0501238994606525e-04
   3.7080312736822774e-02   1.5659465541516881e-02  -6.4936168907024172e-04  -3.0001092954345759e-02  -1.4880163929492693e-03   8.9369615237937829e-03  -1.3777144761549492e-03   2.9382348407927611e-02   9.0712858352534845e-03
  -4.2743604390206261e-02  -1.2439974879422540e-01  -3.6936568926774132e-04   6.2994931235921092e-02  -2.4638201196076242e-04  -6.5948654843159893e-03  -3.0501238994606525e-04   9.0712858352534845e-03   2.1302555024798223e-01
```
