## Supplementary material for "Differential contagiousness of respiratory disease across the United States": Data S1: MLE_params.txt

```
   5.1872259467261417e-01   2.6925590516285325e+01   2.1280647866171995e-01   3.3490084854880248e-01   4.0318641197620753e-01   5.3525511753103294e-01   4.4889354147297160e-02   9.3295151490270944e-01   2.9074844323860427e+00
```
