## Supplementary material for "Differential contagiousness of respiratory disease across the United States": Data S1: Sumter, SC.exp

```
# time CumNum_detected_cases_Cum
92 1
93 2
94 4
95 1
96 1
97 5
98 3
99 5
100 2
101 18
102 3
103 13
104 6
105 1
106 6
107 4
108 5
109 1
110 3
111 4
112 2
113 5
114 12
115 0
116 8
117 1
118 1
119 1
120 7
121 8
122 5
123 2
124 1
125 0
126 10
127 2
128 6
129 13
130 6
131 3
132 9
133 12
134 6
135 12
136 22
137 14
138 10
139 22
140 15
141 47
142 24
143 14
144 32
145 7
146 15
147 7
148 35
149 46
150 40
151 15
```
