## Supplementary material for "Differential contagiousness of respiratory disease across the United States": Data S1: diffMatrix.txt

```
   9.2579753268521330e+00  -3.8053442444068920e-02   8.0367380615930569e-03   3.8339120054402792e-01   4.2626353448630749e-02   1.8339982743734345e-01   1.4188697431246814e-02   3.3275388953190446e-02  -1.1073068522117205e-01
  -3.8053442444068920e-02   1.3904719145849747e+01  -1.2667330822923809e-03   1.0174997409961377e-02  -2.2786491863107966e-01   1.4052850909384633e+00  -4.4463065884526587e-02   1.4982507877487216e-02  -2.1815735691053700e-02
   8.0367380615930569e-03  -1.2667330822923809e-03   1.0160125893913980e-03   1.0712801611644945e-03   1.3325609014386435e-04  -3.5650062400223329e-04   2.4854132856766163e-05  -2.8782411942241553e-04  -1.9618026022243519e-04
   3.8339120054402792e-01   1.0174997409961377e-02   1.0712801611644945e-03   6.5386896996070618e+00  -8.1730573635069356e-03   1.1576058362822193e-02  -8.1146982500757372e-05  -3.0709591454756730e-02   2.3222181089015824e-02
   4.2626353448630749e-02  -2.2786491863107966e-01   1.3325609014386435e-04  -8.1730573635069356e-03   7.3632196209806955e-03  -6.1659506712798346e-03   5.0167660766204975e-04  -9.9965376848227573e-04  -1.4632525181183331e-03
   1.8339982743734345e-01   1.4052850909384633e+00  -3.5650062400223329e-04   1.1576058362822193e-02  -6.1659506712798346e-03   7.8543306654229150e+00   2.9533623709471391e-03   2.9472610041640989e-02  -3.7726270987449045e-02
   1.4188697431246814e-02  -4.4463065884526587e-02   2.4854132856766163e-05  -8.1146982500757372e-05   5.0167660766204975e-04   2.9533623709471391e-03   1.6054643155940255e-03  -3.1108444676368924e-04  -1.7302898427866715e-04
   3.3275388953190446e-02   1.4982507877487216e-02  -2.8782411942241553e-04  -3.0709591454756730e-02  -9.9965376848227573e-04   2.9472610041640989e-02  -3.1108444676368924e-04   2.0220740051732397e-02   2.7986474396647335e-03
  -1.1073068522117205e-01  -2.1815735691053700e-02  -1.9618026022243519e-04   2.3222181089015824e-02  -1.4632525181183331e-03  -3.7726270987449045e-02  -1.7302898427866715e-04   2.7986474396647335e-03   7.2993917849505929e-02
```
