## Supplementary material for "Differential contagiousness of respiratory disease across the United States": Data S1: MLE_params.txt

```
   8.5776935059883086e-01   1.3417441553646366e+01   1.9589854086946207e-01   4.5848490673717652e+00   4.3312506233484938e-01   2.1404598677762568e-01   2.7721580993084138e-02   9.7951274273898703e-01   1.5315313470161733e+00
```
