## Supplementary material for "Differential contagiousness of respiratory disease across the United States": Data S1: Syracuse, NY.exp

```
# time CumNum_detected_cases_Cum
69 22
70 83
71 73
72 0
73 50
74 12
75 34
76 1
77 0
78 -18
79 19
80 12
81 20
82 19
83 21
84 20
85 15
86 22
87 9
88 9
89 12
90 6
91 12
92 74
93 41
94 46
95 34
96 35
97 20
98 40
99 55
100 37
101 55
102 51
103 86
104 38
105 64
106 74
107 59
108 53
109 48
110 22
111 22
112 89
113 32
114 20
115 34
116 33
117 19
118 152
119 86
120 57
121 64
122 83
123 50
124 34
125 31
126 29
127 23
128 39
129 42
130 43
131 28
132 32
133 32
134 39
135 38
136 50
137 20
138 16
139 23
140 6
141 27
142 21
143 26
144 22
145 17
146 28
147 15
148 65
149 43
150 13
151 28
```
