## Supplementary material for "Differential contagiousness of respiratory disease across the United States": Data S1: diffMatrix.txt

```
   3.9750837730587733e+01   8.2100825396724350e-02  -4.6390620697805118e-01   1.4523061007017396e-01   3.4948803832800257e-01  -8.8777702334313868e-02
   8.2100825396724350e-02   1.2866704824937333e-03   3.4350122888169789e-03   4.4916923844197083e-04  -1.7627184864485155e-03  -3.9314180382040852e-04
  -4.6390620697805118e-01   3.4350122888169789e-03   6.4196547443650918e+00  -1.1616375909558820e-03  -1.0311281459622521e-01   4.1433440355313191e-02
   1.4523061007017396e-01   4.4916923844197083e-04  -1.1616375909558820e-03   1.7957048121754221e-03  -1.8078683732507660e-03  -6.6015360522079050e-04
   3.4948803832800257e-01  -1.7627184864485155e-03  -1.0311281459622521e-01  -1.8078683732507660e-03   6.9940595343396569e-02   3.4075957553815184e-03
  -8.8777702334313868e-02  -3.9314180382040852e-04   4.1433440355313191e-02  -6.6015360522079050e-04   3.4075957553815184e-03   1.2273188656310151e-01
```
