## Supplementary material for "Differential contagiousness of respiratory disease across the United States": Data S1: MLE_params.txt

```
   3.0809342492498748e-01   2.6244174629095757e-01   8.6703047762202825e+00   2.7206691551375795e-01   7.3886024665495820e-02   2.1691765468076887e+00
```
