## Supplementary material for "Differential contagiousness of respiratory disease across the United States": Data S1: Tallahassee, FL.exp

```
# time CumNum_detected_cases_Cum
83 3
84 19
85 14
86 12
87 -3
88 12
89 15
90 2
91 1
92 18
93 30
94 2
95 4
96 10
97 8
98 1
99 7
100 16
101 8
102 4
103 15
104 7
105 5
106 7
107 2
108 8
109 2
110 2
111 21
112 7
113 5
114 41
115 32
116 16
117 27
118 16
119 5
120 20
121 11
122 4
123 2
124 49
125 5
126 4
127 2
128 24
129 6
130 2
131 5
132 8
133 24
134 7
135 4
136 9
137 5
138 1
139 7
140 5
141 7
142 10
143 0
144 8
145 6
146 14
147 9
148 15
149 16
150 53
151 18
```
