## Supplementary material for "Differential contagiousness of respiratory disease across the United States": Data S1: diffMatrix.txt

```
   5.0296394918825619e+01   6.3767445688134486e-02   9.5878635287510017e-01   1.4198681473999850e-01   1.8567276316483022e-01  -1.0786289383080677e-01
   6.3767445688134486e-02   1.1206139176909080e-03   1.0196621517853369e-03   2.7113821781844170e-04  -9.9892267384767684e-04  -2.5085807250580346e-04
   9.5878635287510017e-01   1.0196621517853369e-03   6.5093213923336206e+00  -2.2102716196691539e-03   1.5708429747746111e-02  -6.5779983038023919e-03
   1.4198681473999850e-01   2.7113821781844170e-04  -2.2102716196691539e-03   1.7124852010913579e-03  -1.9324729152620547e-03  -5.6846634788113937e-04
   1.8567276316483022e-01  -9.9892267384767684e-04   1.5708429747746111e-02  -1.9324729152620547e-03   5.0747097148091350e-02   2.9707337538462451e-03
  -1.0786289383080677e-01  -2.5085807250580346e-04  -6.5779983038023919e-03  -5.6846634788113937e-04   2.9707337538462451e-03   6.4358698974723627e-02
```
