## Supplementary material for "Differential contagiousness of respiratory disease across the United States": Data S1: MLE_params.txt

```
   2.0289274367678045e-01   2.0049019708719398e-01   6.5976476422640555e+00   1.9501545552506053e-01   9.8170461106464901e-01   1.5812513138174329e+00
```
