## Supplementary material for "Differential contagiousness of respiratory disease across the United States": Data S1: Tampa-St. Petersburg-Clearwater, FL.exp

```
# time CumNum_detected_cases_Cum
64 43
65 47
66 72
67 31
68 64
69 76
70 138
71 103
72 119
73 73
74 71
75 69
76 59
77 42
78 70
79 34
80 49
81 82
82 87
83 29
84 84
85 29
86 90
87 48
88 29
89 32
90 35
91 14
92 46
93 43
94 29
95 15
96 31
97 31
98 36
99 39
100 63
101 109
102 55
103 43
104 30
105 22
106 56
107 18
108 51
109 51
110 35
111 60
112 39
113 80
114 79
115 32
116 46
117 72
118 35
119 45
120 106
121 35
122 72
123 88
124 84
125 48
126 40
127 39
128 72
129 88
130 114
131 68
132 65
133 131
134 140
135 167
136 146
137 165
138 178
139 112
140 188
141 280
142 213
143 390
144 267
145 390
146 359
147 429
148 588
149 704
150 699
151 563
```
