## Supplementary material for "Differential contagiousness of respiratory disease across the United States": Data S1: diffMatrix.txt

```
   2.6168712234202175e+01   4.6105304572621746e+00   1.1199117886900424e-01   3.5788085787799164e+00   1.1953161936569463e-01   2.5105409696445617e+00   1.7600079052405532e-01   4.9104705512721092e-01  -9.8362276618894517e-01
   4.6105304572621746e+00   2.1274544581706056e+01   2.1291784896835975e-02   4.3098925473902900e+00  -3.6014809589026552e-02   2.8202926338093972e+00  -9.0857339708795240e-02   5.0723281207498742e-02  -8.8509713651219402e-01
   1.1199117886900424e-01   2.1291784896835975e-02   1.6602047450585381e-03   1.8675750263886952e-02   6.8296038877255357e-04   1.1569209697464083e-02   9.9557549534013703e-04  -4.9627870796377165e-04  -7.1374190588392441e-03
   3.5788085787799164e+00   4.3098925473902900e+00   1.8675750263886952e-02   3.1745544303554607e+00   3.5220465003138290e-03   1.8263109401565913e+00   8.0654948466423668e-03   4.9773420993072158e-02  -5.3703645441632963e-01
   1.1953161936569463e-01  -3.6014809589026552e-02   6.8296038877255357e-04   3.5220465003138290e-03   2.0043218699523874e-03   4.0562326371141920e-03   1.3477734604910704e-03  -4.6325125339327525e-04  -4.2640518002807553e-03
   2.5105409696445617e+00   2.8202926338093972e+00   1.1569209697464083e-02   1.8263109401565913e+00   4.0562326371141920e-03   1.3302534485103883e+00   5.9642278165572644e-03   5.0322545593169420e-02  -2.1549810201498465e-01
   1.7600079052405532e-01  -9.0857339708795240e-02   9.9557549534013703e-04   8.0654948466423668e-03   1.3477734604910704e-03   5.9642278165572644e-03   4.9493414964215249e-03  -1.2827587381367969e-04  -4.0465009230106043e-03
   4.9104705512721092e-01   5.0723281207498742e-02  -4.9627870796377165e-04   4.9773420993072158e-02  -4.6325125339327525e-04   5.0322545593169420e-02  -1.2827587381367969e-04   5.7696413287143956e-02   1.6679711663650131e-02
  -9.8362276618894517e-01  -8.8509713651219402e-01  -7.1374190588392441e-03  -5.3703645441632963e-01  -4.2640518002807553e-03  -2.1549810201498465e-01  -4.0465009230106043e-03   1.6679711663650131e-02   1.0975956369110076e+00
```
