## Supplementary material for "Differential contagiousness of respiratory disease across the United States": Data S1: MLE_params.txt

```
   2.3820354847220244e+01   5.0393207986177103e+01   3.1843881706451693e-01   7.7396699600211016e-01   4.1334284643989527e-01   6.4377101478103521e-02   2.4851294799022727e-01   7.2507407478811603e-01   7.0254435265552058e+00
```
