## Supplementary material for "Differential contagiousness of respiratory disease across the United States": Data S1: Texarkana, TX-AR.exp

```
# time CumNum_detected_cases_Cum
120 2
121 0
122 0
123 -23
124 0
125 -6
126 9
127 33
128 2
129 7
130 69
131 3
132 5
133 19
134 10
135 7
136 12
137 25
138 5
139 15
140 8
141 9
142 6
143 6
144 3
145 1
146 7
147 8
148 3
149 11
150 13
151 6
```
