## Supplementary material for "Differential contagiousness of respiratory disease across the United States": Data S1: diffMatrix.txt

```
   9.4368238309368841e+00   5.2213399097738658e-03  -3.3949705816017045e-01   3.5014715453717392e-02   1.5366303277679565e-02  -4.2983089818440311e-02
   5.2213399097738658e-03   1.0093060281580930e-03  -2.2938957901842317e-04   1.0021055433845345e-04  -1.9661069193109738e-04  -6.3038291951929729e-05
  -3.3949705816017045e-01  -2.2938957901842317e-04   7.6413284628517379e+00  -2.3918895307976622e-02   4.8549430352742163e-03   1.1168371875881426e-03
   3.5014715453717392e-02   1.0021055433845345e-04  -2.3918895307976622e-02   4.2052974349623389e-03  -1.1219769912750698e-03  -5.1913558480478337e-04
   1.5366303277679565e-02  -1.9661069193109738e-04   4.8549430352742163e-03  -1.1219769912750698e-03   1.5928888011824040e-02   1.4579162140137259e-03
  -4.2983089818440311e-02  -6.3038291951929729e-05   1.1168371875881426e-03  -5.1913558480478337e-04   1.4579162140137259e-03   1.2225120867025079e-02
```
