## Supplementary material for "Differential contagiousness of respiratory disease across the United States": Data S1: MLE_params.txt

```
   5.0807750431791421e-02   1.8279845497748420e-01   6.5458633463729541e+00   2.2920759064094517e-01   9.9776264322872765e-01   5.6908913728555266e-01
```
