## Supplementary material for "Differential contagiousness of respiratory disease across the United States": Data S1: The Villages, FL.exp

```
# time CumNum_detected_cases_Cum
101 4
102 5
103 7
104 3
105 -2
106 4
107 1
108 1
109 4
110 0
111 0
112 1
113 1
114 4
115 1
116 0
117 1
118 1
119 0
120 1
121 -2
122 1
123 0
124 0
125 1
126 -1
127 0
128 0
129 0
130 0
131 0
132 2
133 3
134 2
135 1
136 0
137 0
138 0
139 3
140 1
141 0
142 1
143 0
144 0
145 1
146 1
147 1
148 1
149 7
150 5
151 2
```
