## Supplementary material for "Differential contagiousness of respiratory disease across the United States": Data S1: diffMatrix.txt

```
   5.7965392373467743e+00   2.9312727885586720e-01   4.5491602897414366e-03   2.9885118203848821e-01   2.4628345280797465e-02   2.9832193174783028e-01   9.5434774753083811e-03   1.2198966342209152e-02  -7.3926642472661064e-02
   2.9312727885586720e-01   1.2392734637888976e+01   8.4883324065524281e-04   3.9635245386632395e-01  -2.3957700603557572e-01   3.1099597512299346e+00  -9.1339000986467841e-02  -1.2669452798201539e-02  -1.4832146225786958e-02
   4.5491602897414366e-03   8.4883324065524281e-04   1.0094486501372349e-03   4.5950889358069839e-04   8.0978432150012169e-05   2.5476291044573070e-04   1.4985431354328571e-05  -1.5972382671355231e-04  -1.4328656594028613e-04
   2.9885118203848821e-01   3.9635245386632395e-01   4.5950889358069839e-04   6.2807975723474199e+00  -1.4712548914377130e-02   2.5964592692325861e-01   1.0729502560373515e-03  -6.9968611228861232e-03   4.1085478581620205e-02
   2.4628345280797465e-02  -2.3957700603557572e-01   8.0978432150012169e-05  -1.4712548914377130e-02   1.0140815123621860e-02  -3.4437526144276615e-02   1.0970156283160704e-03  -4.7940602854722376e-04  -5.0021577440481114e-04
   2.9832193174783028e-01   3.1099597512299346e+00   2.5476291044573070e-04   2.5964592692325861e-01  -3.4437526144276615e-02   8.3056668503735072e+00  -4.9268337007868012e-03   1.1713335436373110e-03   9.9261293550620376e-03
   9.5434774753083811e-03  -9.1339000986467841e-02   1.4985431354328571e-05   1.0729502560373515e-03   1.0970156283160704e-03  -4.9268337007868012e-03   3.1939304010404975e-03  -1.8538240770732083e-04  -1.4910501497430873e-03
   1.2198966342209152e-02  -1.2669452798201539e-02  -1.5972382671355231e-04  -6.9968611228861232e-03  -4.7940602854722376e-04   1.1713335436373110e-03  -1.8538240770732083e-04   1.2781792300506406e-02   1.3895529704130317e-03
  -7.3926642472661064e-02  -1.4832146225786958e-02  -1.4328656594028613e-04   4.1085478581620205e-02  -5.0021577440481114e-04   9.9261293550620376e-03  -1.4910501497430873e-03   1.3895529704130317e-03   6.5519326615564852e-02
```
