## Supplementary material for "Differential contagiousness of respiratory disease across the United States": Data S1: MLE_params.txt

```
   5.8075711702337385e-01   4.6009051461985120e+00   1.9175476612347933e-01   7.9101108823326012e+00   9.4529732811708556e-01   8.2865666184718342e-02   3.5688743697366035e-02   9.5083412660015787e-01   1.2913774184541347e+00
```
