## Supplementary material for "Differential contagiousness of respiratory disease across the United States": Data S1: Toledo, OH.exp

```
# time CumNum_detected_cases_Cum
72 29
73 44
74 36
75 24
76 30
77 28
78 35
79 48
80 52
81 16
82 12
83 33
84 61
85 58
86 51
87 56
88 72
89 35
90 41
91 33
92 67
93 67
94 61
95 72
96 32
97 44
98 51
99 55
100 60
101 43
102 49
103 61
104 66
105 57
106 58
107 91
108 48
109 50
110 51
111 37
112 25
113 33
114 45
115 36
116 23
117 36
118 11
119 19
120 42
121 17
122 45
123 29
124 22
125 27
126 16
127 18
128 31
129 46
130 34
131 18
132 10
133 17
134 20
135 21
136 15
137 8
138 11
139 22
140 22
141 6
142 22
143 14
144 12
145 30
146 11
147 2
148 8
149 11
150 6
151 9
```
