## Supplementary material for "Differential contagiousness of respiratory disease across the United States": Data S1: diffMatrix.txt

```
   1.3365664508852612e+01   1.9216570976313053e-02   2.4779889008687554e-02   1.2350480907414767e-02   8.4455289588477797e-02  -5.5767286233727220e-01
   1.9216570976313053e-02   1.0469533123380293e-03   7.9379167158929439e-05  -4.2906827475891187e-06  -5.0559698536648912e-04  -1.6664486519181428e-03
   2.4779889008687554e-02   7.9379167158929439e-05   1.3198902097649092e-03  -3.0631601883990788e-04  -7.8687827047187642e-04  -3.2493034463668838e-03
   1.2350480907414767e-02  -4.2906827475891187e-06  -3.0631601883990788e-04   1.5669394461629419e-03   1.9281056309110143e-04   2.5718482667439277e-04
   8.4455289588477797e-02  -5.0559698536648912e-04  -7.8687827047187642e-04   1.9281056309110143e-04   2.7635036356768675e-02   2.7844404970001801e-02
  -5.5767286233727220e-01  -1.6664486519181428e-03  -3.2493034463668838e-03   2.5718482667439277e-04   2.7844404970001801e-02   2.0179920747004441e+00
```
