## Supplementary material for "Differential contagiousness of respiratory disease across the United States": Data S1: MLE_params.txt

```
   1.8975051490490447e-01   2.7551913947189016e-01   9.5363384623011278e+00   2.4075337952623271e-01   2.3475556081423526e-02   8.1879218806784078e+00
```
