## Supplementary material for "Differential contagiousness of respiratory disease across the United States": Data S1: Topeka, KS.exp

```
# time CumNum_detected_cases_Cum
109 1
110 8
111 10
112 13
113 1
114 19
115 2
116 1
117 19
118 5
119 21
120 20
121 63
122 13
123 0
124 13
125 5
126 4
127 0
128 25
129 6
130 4
131 28
132 2
133 9
134 12
135 23
136 3
137 0
138 13
139 10
140 15
141 11
142 20
143 0
144 0
145 22
146 0
147 5
148 5
149 16
150 6
151 0
```
