## Supplementary material for "Differential contagiousness of respiratory disease across the United States": Data S1: diffMatrix.txt

```
   8.3328928058911540e+00   5.0279972858150437e-03  -1.1874845410004359e-01   1.9731855017639199e-02   1.3609470448180637e-02  -3.8575209244674752e-02
   5.0279972858150437e-03   1.0078618109677947e-03   6.7921422325169426e-05   5.1879437352184059e-05  -1.7846646027858755e-04  -9.1319575498997793e-05
  -1.1874845410004359e-01   6.7921422325169426e-05   7.4671123489753457e+00  -1.1483945392105057e-02   6.9333993523756311e-03  -2.2029419558634956e-02
   1.9731855017639199e-02   5.1879437352184059e-05  -1.1483945392105057e-02   1.8981766386790332e-03  -6.4254294268645620e-04  -6.3940957328510880e-04
   1.3609470448180637e-02  -1.7846646027858755e-04   6.9333993523756311e-03  -6.4254294268645620e-04   1.5355098775786533e-02   2.6243516158444957e-03
  -3.8575209244674752e-02  -9.1319575498997793e-05  -2.2029419558634956e-02  -6.3940957328510880e-04   2.6243516158444957e-03   3.6458075554602523e-02
```
