## Supplementary material for "Differential contagiousness of respiratory disease across the United States": Data S1: MLE_params.txt

```
   2.0731368433722816e-01   1.8585302204280010e-01   4.0233845772790779e+00   1.9446727156900293e-01   9.9770022942424119e-01   1.1142013499441339e+00
```
