## Supplementary material for "Differential contagiousness of respiratory disease across the United States": Data S1: Trenton-Princeton, NJ.exp

```
# time CumNum_detected_cases_Cum
68 47
69 19
70 65
71 53
72 98
73 102
74 68
75 86
76 97
77 155
78 169
79 121
80 152
81 133
82 79
83 85
84 125
85 181
86 86
87 92
88 180
89 196
90 162
91 92
92 146
93 95
94 159
95 110
96 78
97 172
98 120
99 212
100 140
101 194
102 233
103 90
104 149
105 117
106 126
107 125
108 122
109 84
110 76
111 33
112 73
113 113
114 61
115 46
116 106
117 125
118 68
119 144
120 43
121 90
122 56
123 62
124 78
125 53
126 48
127 78
128 105
129 75
130 83
131 28
132 43
133 29
134 39
135 48
136 28
137 18
138 18
139 20
140 41
141 30
142 20
143 28
144 28
145 20
146 10
147 12
148 23
149 47
150 26
151 52
```
