## Supplementary material for "Differential contagiousness of respiratory disease across the United States": Data S1: diffMatrix.txt

```
   2.4585572218811091e+01   6.6698529906438292e-02  -3.2121247768609654e-02   1.9829211846517664e-01   5.2372269576165253e-01  -6.2096503770001574e-02
   6.6698529906438292e-02   1.5256425364678868e-03   1.6766358786453491e-03  -4.8868151318898375e-04  -2.4099852268462778e-03  -1.6419472934222441e-03
  -3.2121247768609654e-02   1.6766358786453491e-03   1.6439116335550768e-02  -7.0887214912214030e-03  -1.6678514191200599e-02  -1.5531447743516761e-02
   1.9829211846517664e-01  -4.8868151318898375e-04  -7.0887214912214030e-03   6.4896381091828449e-03   1.4417107891295817e-02   5.7703426125564374e-03
   5.2372269576165253e-01  -2.4099852268462778e-03  -1.6678514191200599e-02   1.4417107891295817e-02   6.2832870333526580e-02   1.5647627405497935e-02
  -6.2096503770001574e-02  -1.6419472934222441e-03  -1.5531447743516761e-02   5.7703426125564374e-03   1.5647627405497935e-02   1.7211383161633149e+00
```
