## Supplementary material for "Differential contagiousness of respiratory disease across the United States": Data S1: MLE_params.txt

```
   1.8548873327619727e+01   3.1934889308116571e-01   1.7750471617233865e-01   3.9470413070927085e-01   1.1177638765931742e-01   8.5486430153835933e+00
```
