## Supplementary material for "Differential contagiousness of respiratory disease across the United States": Data S1: Tucson, AZ.exp

```
# time CumNum_detected_cases_Cum
70 15
71 20
72 43
73 46
74 46
75 43
76 0
77 49
78 48
79 31
80 48
81 31
82 46
83 17
84 15
85 60
86 59
87 37
88 57
89 28
90 22
91 10
92 53
93 34
94 30
95 46
96 28
97 24
98 27
99 26
100 26
101 33
102 26
103 20
104 33
105 46
106 40
107 55
108 34
109 31
110 17
111 21
112 38
113 35
114 54
115 31
116 33
117 11
118 63
119 15
120 41
121 30
122 28
123 25
124 19
125 29
126 44
127 48
128 67
129 56
130 78
131 14
132 114
133 131
134 42
135 214
136 67
137 148
138 56
139 7
140 189
141 133
142 145
143 261
144 21
145 34
146 385
147 56
148 297
149 337
150 294
151 57
```
