## Supplementary material for "Differential contagiousness of respiratory disease across the United States": Data S1: diffMatrix.txt

```
   5.2481725805110820e+01  -2.7522615997049562e+00   1.1543525489692676e-01   1.8931424560794416e+00   2.0031174037929164e-01   9.4382870101528393e-01   2.3450146423779897e-01   4.9752270762963852e-01  -1.7579322603640307e-01
  -2.7522615997049562e+00   1.2165162542240539e+01  -7.7222639777115619e-03  -1.0040216550423284e+00  -3.2564411189548718e-02   1.5813572697841864e+00  -7.7107567571960509e-02  -2.8929184180602124e-02   7.9786179900329574e-02
   1.1543525489692676e-01  -7.7222639777115619e-03   1.4197403146592913e-03   6.7625378553577828e-03   6.8909929615948776e-04   2.6725583639040798e-03   6.7241472918998148e-04  -1.8639306047348550e-03  -2.3741262359796067e-04
   1.8931424560794416e+00  -1.0040216550423284e+00   6.7625378553577828e-03   7.6865495322294679e+00   4.0735764330683951e-03  -4.4753531701718252e-01   1.8445000995626633e-02  -2.8246516187983319e-02  -8.8632265735096402e-02
   2.0031174037929164e-01  -3.2564411189548718e-02   6.8909929615948776e-04   4.0735764330683951e-03   2.2839459730181070e-03   4.5446672279996683e-03   1.1496460539344657e-03  -2.4814878537811921e-03  -4.3436185184571720e-04
   9.4382870101528393e-01   1.5813572697841864e+00   2.6725583639040798e-03  -4.4753531701718252e-01   4.5446672279996683e-03   7.7105769074486128e+00  -6.1359779178587646e-03  -1.6290100990858099e-02   7.9412331926251897e-02
   2.3450146423779897e-01  -7.7107567571960509e-02   6.7241472918998148e-04   1.8445000995626633e-02   1.1496460539344657e-03  -6.1359779178587646e-03   2.9372130945438633e-03  -1.0012355675554734e-03  -1.0303109787503238e-03
   4.9752270762963852e-01  -2.8929184180602124e-02  -1.8639306047348550e-03  -2.8246516187983319e-02  -2.4814878537811921e-03  -1.6290100990858099e-02  -1.0012355675554734e-03   7.4230101124312414e-02  -5.3493518078646420e-03
  -1.7579322603640307e-01   7.9786179900329574e-02  -2.3741262359796067e-04  -8.8632265735096402e-02  -4.3436185184571720e-04   7.9412331926251897e-02  -1.0303109787503238e-03  -5.3493518078646420e-03   2.4656540492491491e-01
```
