## Supplementary material for "Differential contagiousness of respiratory disease across the United States": Data S1: MLE_params.txt

```
   9.0589766007619907e+00   5.0623670366595718e+01   2.5187169769198875e-01   5.6384025557274580e+00   2.8836668695485673e-01   5.7521802158224107e+00   1.1272909582489839e-01   4.2307479932431247e-01   3.1070627189125846e+00
```
