## Supplementary material for "Differential contagiousness of respiratory disease across the United States": Data S1: Tulsa, OK.exp

```
# time CumNum_detected_cases_Cum
72 38
73 69
74 36
75 18
76 38
77 23
78 27
79 29
80 13
81 18
82 18
83 56
84 9
85 21
86 23
87 32
88 3
89 12
90 17
91 9
92 23
93 20
94 14
95 18
96 0
97 20
98 22
99 55
100 23
101 30
102 22
103 14
104 8
105 8
106 33
107 12
108 13
109 9
110 9
111 12
112 20
113 9
114 12
115 29
116 7
117 7
118 16
119 12
120 47
121 44
122 22
123 17
124 12
125 11
126 26
127 4
128 26
129 18
130 17
131 9
132 36
133 32
134 32
135 27
136 35
137 28
138 12
139 72
140 56
141 67
142 75
143 97
144 50
145 95
146 82
147 104
148 162
149 152
150 156
151 171
```
