## Supplementary material for "Differential contagiousness of respiratory disease across the United States": Data S1: diffMatrix.txt

```
   3.1194212717948609e+01   9.4678321244493124e-01   5.6655601774978352e-02   4.5915473315719157e-01   1.0076096271458368e-01   6.1290255080327705e-01   9.6500317138382613e-02   2.0543999121956516e-01  -2.2833360452871376e-04
   9.4678321244493124e-01   3.0915812881424667e+01  -6.7925152197115223e-03   3.1835472442435597e-01  -8.7396249157500702e-02   1.4433216479232918e+00  -1.9758922637668525e-01   8.5389637404574670e-02  -1.7013494563362699e-01
   5.6655601774978352e-02  -6.7925152197115223e-03   1.1559964626131148e-03   2.4939090370811298e-05   3.0479364166452125e-04   1.6464503856252889e-03   2.9700705918943196e-04  -1.0907143499163177e-03  -2.3171892532029988e-04
   4.5915473315719157e-01   3.1835472442435597e-01   2.4939090370811298e-05   6.1370458127832990e+00  -4.3267504950536091e-03   1.2224783473482590e+00  -1.5333128241309157e-04   4.5673460026218714e-02   1.7847738958304332e-01
   1.0076096271458368e-01  -8.7396249157500702e-02   3.0479364166452125e-04  -4.3267504950536091e-03   1.8639203312070646e-03   5.7063134912654987e-04   9.5400060533393563e-04  -2.0895838569405367e-03  -5.8564645953648789e-05
   6.1290255080327705e-01   1.4433216479232918e+00   1.6464503856252889e-03   1.2224783473482590e+00   5.7063134912654987e-04   7.8055227292944176e+00   3.2168991333024325e-03  -1.2302223702637456e-02  -1.2849262317726765e-01
   9.6500317138382613e-02  -1.9758922637668525e-01   2.9700705918943196e-04  -1.5333128241309157e-04   9.5400060533393563e-04   3.2168991333024325e-03   3.0851615071887791e-03  -1.7761286839655490e-03  -1.1622544000704209e-04
   2.0543999121956516e-01   8.5389637404574670e-02  -1.0907143499163177e-03   4.5673460026218714e-02  -2.0895838569405367e-03  -1.2302223702637456e-02  -1.7761286839655490e-03   5.1510987213016939e-02   7.3703051750937561e-03
  -2.2833360452871376e-04  -1.7013494563362699e-01  -2.3171892532029988e-04   1.7847738958304332e-01  -5.8564645953648789e-05  -1.2849262317726765e-01  -1.1622544000704209e-04   7.3703051750937561e-03   2.8669500883356830e-01
```
