## Supplementary material for "Differential contagiousness of respiratory disease across the United States": Data S1: MLE_params.txt

```
   1.1450372482830715e+00   5.3677683495230951e+01   2.2312436113154444e-01   9.8949558088180272e+00   2.6339402595982730e-01   3.2359382337832168e+00   1.5928394562068817e-03   8.5784275105125829e-01   3.5785206687045932e+00
```
