## Supplementary material for "Differential contagiousness of respiratory disease across the United States": Data S1: Tuscaloosa, AL.exp

```
# time CumNum_detected_cases_Cum
87 -10
88 12
89 15
90 9
91 12
92 9
93 12
94 5
95 10
96 2
97 4
98 7
99 9
100 7
101 12
102 3
103 24
104 10
105 7
106 14
107 14
108 11
109 9
110 12
111 9
112 11
113 23
114 15
115 22
116 2
117 33
118 26
119 56
120 27
121 19
122 23
123 35
124 56
125 54
126 32
127 61
128 56
129 22
130 64
131 33
132 23
133 7
134 20
135 26
136 49
137 26
138 28
139 46
140 36
141 73
142 96
143 90
144 59
145 54
146 65
147 14
148 67
149 72
150 22
151 47
```
