## Supplementary material for "Differential contagiousness of respiratory disease across the United States": Data S1: diffMatrix.txt

```
   7.3806708490683421e+00   5.8687544624554683e-03   5.2479626811256952e-01   1.6166814584043447e-02   4.5921189842946575e-02  -1.3053316904379730e-01
   5.8687544624554683e-03   1.0109385605943440e-03   3.8841814450560417e-04   3.6187608712475503e-05  -2.4555045582708341e-04  -2.4900425615312339e-04
   5.2479626811256952e-01   3.8841814450560417e-04   6.8245633345321020e+00  -9.1057970819857976e-04   1.7718142781487450e-02  -7.8434379765961348e-02
   1.6166814584043447e-02   3.6187608712475503e-05  -9.1057970819857976e-04   1.1864015396871512e-03  -5.8841035980101714e-04  -7.9968673531267791e-04
   4.5921189842946575e-02  -2.4555045582708341e-04   1.7718142781487450e-02  -5.8841035980101714e-04   1.9034965784677733e-02   6.0077457784318547e-03
  -1.3053316904379730e-01  -2.4900425615312339e-04  -7.8434379765961348e-02  -7.9968673531267791e-04   6.0077457784318547e-03   2.3207073782292476e-01
```
