## Supplementary material for "Differential contagiousness of respiratory disease across the United States": Data S1: MLE_params.txt

```
   2.3486702071504958e-01   1.9634463135745592e-01   9.3157016210245214e+00   1.1335556874883511e-01   9.9323152444104268e-01   2.7157917640580975e+00
```
