## Supplementary material for "Differential contagiousness of respiratory disease across the United States": Data S1: Twin Falls, ID.exp

```
# time CumNum_detected_cases_Cum
96 1
97 10
98 8
99 14
100 10
101 6
102 0
103 14
104 14
105 16
106 9
107 11
108 15
109 0
110 14
111 17
112 11
113 13
114 13
115 15
116 0
117 15
118 9
119 13
120 12
121 49
122 15
123 2
124 10
125 12
126 10
127 11
128 10
129 7
130 8
131 3
132 4
133 9
134 14
135 5
136 8
137 0
138 15
139 10
140 7
141 3
142 11
143 0
144 1
145 5
146 9
147 13
148 7
149 3
150 4
151 0
```
