## Supplementary material for "Differential contagiousness of respiratory disease across the United States": Data S1: diffMatrix.txt

```
   9.8931631408479586e+00   7.9204173076978020e-03   2.0589593296775710e-01   2.4257243908025871e-02   2.4102451855632090e-02  -7.0823757364371770e-02
   7.9204173076978020e-03   1.0172962860191162e-03   1.8638045909120067e-04   6.4687707581600652e-05  -4.2820932771389804e-04  -1.6781330943845698e-04
   2.0589593296775710e-01   1.8638045909120067e-04   6.8872598351304744e+00  -9.2664123126592474e-03   3.6493060061036330e-03   5.6633170901709919e-02
   2.4257243908025871e-02   6.4687707581600652e-05  -9.2664123126592474e-03   1.5064288434459847e-03  -1.1028819314219658e-03  -7.3144455210459938e-04
   2.4102451855632090e-02  -4.2820932771389804e-04   3.6493060061036330e-03  -1.1028819314219658e-03   2.6834463270590542e-02   4.1778204204355454e-03
  -7.0823757364371770e-02  -1.6781330943845698e-04   5.6633170901709919e-02  -7.3144455210459938e-04   4.1778204204355454e-03   6.0483909782825397e-02
```
