## Supplementary material for "Differential contagiousness of respiratory disease across the United States": Data S1: MLE_params.txt

```
   7.1048824865184657e-02   1.9352125627319403e-01   9.0602677843810042e+00   2.1840124159529542e-01   9.9214172128575551e-01   1.3314506940775854e+00
```
