## Supplementary material for "Differential contagiousness of respiratory disease across the United States": Data S1: Urban Honolulu, HI.exp

```
# time CumNum_detected_cases_Cum
72 31
73 29
74 15
75 11
76 20
77 16
78 6
79 9
80 5
81 2
82 2
83 6
84 11
85 4
86 7
87 2
88 3
89 0
90 0
91 3
92 1
93 3
94 3
95 1
96 0
97 0
98 3
99 0
100 1
101 0
102 0
103 0
104 4
105 1
106 3
107 0
108 -1
109 1
110 2
111 1
112 3
113 0
114 0
115 1
116 0
117 0
118 0
119 1
120 0
121 -2
122 0
123 0
124 0
125 0
126 0
127 3
128 2
129 2
130 0
131 0
132 1
133 1
134 1
135 7
136 8
137 2
138 1
139 6
140 3
141 7
142 14
143 17
144 4
145 8
146 4
147 3
148 18
149 25
150 6
151 9
```
