## Supplementary material for "Differential contagiousness of respiratory disease across the United States": Data S1: diffMatrix.txt

```
   1.9272721230955295e+01   8.5368036005607217e-01   2.8075673130196238e-02   2.4686921293179434e-01   3.3500250966879128e-02   2.4510987078393581e-01   2.8871583133759645e-02   1.9317018200778766e-01  -4.0070036810092924e-01
   8.5368036005607217e-01   5.1030648421668012e+01  -1.5515138130025392e-03   3.1413098245897347e-01  -2.8749116845640732e-01   7.9473325063840354e+00  -9.8156762981133044e-02  -8.0150674579524225e-02  -1.0539125532304956e+00
   2.8075673130196238e-02  -1.5515138130025392e-03   1.0891617789168828e-03   1.2431803565285701e-03   1.7071184179023993e-04  -9.9123787911764203e-04   9.6147215715052211e-05  -1.1063351899800503e-03  -8.9256304340477031e-04
   2.4686921293179434e-01   3.1413098245897347e-01   1.2431803565285701e-03   5.8137007637191500e+00  -6.5136963417409006e-03   1.8422545134020746e-01   4.8520506477027735e-03  -1.9319741420405833e-02   3.3308048335307511e-01
   3.3500250966879128e-02  -2.8749116845640732e-01   1.7071184179023993e-04  -6.5136963417409006e-03   3.5569290838681736e-03  -3.5176820100302160e-02   6.8384605947558537e-04  -1.5785112436472856e-03   4.5984449196993290e-03
   2.4510987078393581e-01   7.9473325063840354e+00  -9.9123787911764203e-04   1.8422545134020746e-01  -3.5176820100302160e-02   3.8415880618108162e+00  -8.2013767961047219e-03   2.1705025204189796e-02  -2.0466852391585122e-01
   2.8871583133759645e-02  -9.8156762981133044e-02   9.6147215715052211e-05   4.8520506477027735e-03   6.8384605947558537e-04  -8.2013767961047219e-03   2.3265425151993840e-03  -1.0338603621051412e-03   1.6269119891219445e-03
   1.9317018200778766e-01  -8.0150674579524225e-02  -1.1063351899800503e-03  -1.9319741420405833e-02  -1.5785112436472856e-03   2.1705025204189796e-02  -1.0338603621051412e-03   5.0715770185901864e-02   4.8336443377155393e-03
  -4.0070036810092924e-01  -1.0539125532304956e+00  -8.9256304340477031e-04   3.3308048335307511e-01   4.5984449196993290e-03  -2.0466852391585122e-01   1.6269119891219445e-03   4.8336443377155393e-03   1.4164042471471585e+00
```
