## Supplementary material for "Differential contagiousness of respiratory disease across the United States": Data S1: MLE_params.txt

```
   1.1960864166963070e+00   2.0814154221846479e+01   2.2373298171420880e-01   9.4136056036621483e+00   5.7022768715722416e-01   4.9742220034355786e-02   1.5572361487227534e-02   6.6568949016909496e-01   4.2796880286786703e+00
```
