## Supplementary material for "Differential contagiousness of respiratory disease across the United States": Data S1: Utica-Rome, NY.exp

```
# time CumNum_detected_cases_Cum
80 10
81 14
82 12
83 24
84 18
85 6
86 15
87 8
88 9
89 4
90 6
91 20
92 17
93 8
94 41
95 21
96 14
97 14
98 11
99 17
100 14
101 24
102 16
103 62
104 28
105 6
106 36
107 13
108 19
109 24
110 11
111 7
112 13
113 14
114 16
115 42
116 9
117 13
118 13
119 18
120 15
121 13
122 41
123 15
124 29
125 12
126 14
127 31
128 30
129 18
130 22
131 10
132 15
133 11
134 11
135 10
136 57
137 17
138 28
139 16
140 18
141 13
142 23
143 17
144 20
145 7
146 21
147 6
148 25
149 28
150 24
151 17
```
