## Supplementary material for "Differential contagiousness of respiratory disease across the United States": Data S1: diffMatrix.txt

```
   2.6327059980732390e+01   3.2379517815559943e-02   4.8566334136665645e-01   7.3241529741648798e-02   1.0709258256169465e-01  -3.2029728386107198e-01
   3.2379517815559943e-02   1.0593070181289077e-03   8.3992549751639239e-04   1.3360278220830393e-04  -6.1614169444154968e-04  -9.5182188507763254e-04
   4.8566334136665645e-01   8.3992549751639239e-04   6.6285120894776508e+00  -1.6513711962258203e-03   8.2685498770164144e-03  -1.4755104629505453e-02
   7.3241529741648798e-02   1.3360278220830393e-04  -1.6513711962258203e-03   1.3457691399317762e-03  -1.1649478319206172e-03  -1.9557114877204944e-03
   1.0709258256169465e-01  -6.1614169444154968e-04   8.2685498770164144e-03  -1.1649478319206172e-03   3.5624051350887510e-02   2.1967889726559803e-02
  -3.2029728386107198e-01  -9.5182188507763254e-04  -1.4755104629505453e-02  -1.9557114877204944e-03   2.1967889726559803e-02   6.8359739930299135e-01
```
