## Supplementary material for "Differential contagiousness of respiratory disease across the United States": Data S1: MLE_params.txt

```
   9.5837064692850849e-01   2.0625856441987775e-01   8.8620341756533794e+00   1.9159385667067577e-01   9.7235892001283508e-01   3.9947201809391699e+00
```
