## Supplementary material for "Differential contagiousness of respiratory disease across the United States": Data S1: Valdosta, GA.exp

```
# time CumNum_detected_cases_Cum
97 7
98 10
99 6
100 2
101 2
102 0
103 7
104 6
105 5
106 4
107 10
108 1
109 2
110 1
111 10
112 4
113 7
114 5
115 -1
116 1
117 6
118 8
119 50
120 4
121 8
122 3
123 12
124 9
125 46
126 16
127 21
128 18
129 6
130 8
131 21
132 6
133 12
134 42
135 37
136 65
137 8
138 23
139 16
140 39
141 34
142 39
143 115
144 13
145 30
146 40
147 76
148 68
149 40
150 35
151 46
```
