## Supplementary material for "Differential contagiousness of respiratory disease across the United States": Data S1: diffMatrix.txt

```
   7.7854521415502465e+00   5.5389047982502358e-03   3.3665473783364469e-01   1.9242382784676410e-02   1.9482094065946525e-03  -4.0512743070952949e-02
   5.5389047982502358e-03   1.0084860011215801e-03   1.8471469997396192e-04   3.9819592238008369e-05  -1.7811456608251758e-04  -1.1272060375317250e-04
   3.3665473783364469e-01   1.8471469997396192e-04   7.2092021360268594e+00  -3.2355064587851518e-03   5.5857651096583895e-03   5.2233827944628677e-02
   1.9242382784676410e-02   3.9819592238008369e-05  -3.2355064587851518e-03   1.3390366374553236e-03  -5.1411198183994933e-04  -6.5598079565105233e-04
   1.9482094065946525e-03  -1.7811456608251758e-04   5.5857651096583895e-03  -5.1411198183994933e-04   1.4117817290743495e-02   2.8585587062392470e-03
  -4.0512743070952949e-02  -1.1272060375317250e-04   5.2233827944628677e-02  -6.5598079565105233e-04   2.8585587062392470e-03   7.0886455599399684e-02
```
