## Supplementary material for "Differential contagiousness of respiratory disease across the United States": Data S1: MLE_params.txt

```
   2.1544268424547888e-02   1.8807660665107648e-01   9.7847895767419040e+00   8.7636544498078062e-02   9.8958628996910791e-01   1.6017125134969397e+00
```
