## Supplementary material for "Differential contagiousness of respiratory disease across the United States": Data S1: Vallejo, CA.exp

```
# time CumNum_detected_cases_Cum
95 0
96 27
97 23
98 0
99 14
100 3
101 0
102 0
103 54
104 5
105 12
106 5
107 9
108 0
109 0
110 28
111 9
112 9
113 11
114 2
115 0
116 0
117 14
118 6
119 5
120 14
121 6
122 0
123 0
124 0
125 44
126 3
127 7
128 8
129 0
130 0
131 29
132 1
133 12
134 6
135 1
136 0
137 0
138 24
139 20
140 7
141 26
142 14
143 0
144 0
145 28
146 2
147 105
148 19
149 49
150 0
151 0
```
