## Supplementary material for "Differential contagiousness of respiratory disease across the United States": Data S1: diffMatrix.txt

```
   8.1992140883765021e+00   6.7258053213817039e-03   3.4471488183100925e-02   2.4425424168714356e-02   3.7856597886640198e-02  -1.6046472258448796e-02
   6.7258053213817039e-03   1.0175572780033026e-03   1.3425177094397920e-04   9.8202915347574477e-05  -2.3682382802551403e-04  -3.3743146694970745e-05
   3.4471488183100925e-02   1.3425177094397920e-04   7.1751606145650637e+00  -7.9249975796024871e-03   1.3815223358340676e-03   4.3064695852397710e-03
   2.4425424168714356e-02   9.8202915347574477e-05  -7.9249975796024871e-03   2.0195178799712840e-03  -8.2311366980857470e-04  -1.3860923355987130e-04
   3.7856597886640198e-02  -2.3682382802551403e-04   1.3815223358340676e-03  -8.2311366980857470e-04   1.7201393892759084e-02   6.0223831362607677e-04
  -1.6046472258448796e-02  -3.3743146694970745e-05   4.3064695852397710e-03  -1.3860923355987130e-04   6.0223831362607677e-04   4.2336674337044196e-03
```
