## Supplementary material for "Differential contagiousness of respiratory disease across the United States": Data S1: MLE_params.txt

```
   2.4570273897167211e-01   1.9288496755318449e-01   8.6764299655626118e+00   1.7435882580649290e-01   9.9197907052775902e-01   3.3756323603191879e-01
```
