## Supplementary material for "Differential contagiousness of respiratory disease across the United States": Data S1: Victoria, TX.exp

```
# time CumNum_detected_cases_Cum
119 1
120 0
121 0
122 0
123 0
124 0
125 0
126 0
127 2
128 1
129 0
130 0
131 0
132 0
133 2
134 5
135 3
136 1
137 1
138 0
139 6
140 7
141 7
142 1
143 13
144 2
145 0
146 3
147 5
148 16
149 24
150 3
151 0
```
