## Supplementary material for "Differential contagiousness of respiratory disease across the United States": Data S1: diffMatrix.txt

```
   9.9324143861967027e+00   6.0487392905289681e-03  -9.0950040923881245e-02   3.1940924955841804e-02   1.0658374215378920e-02  -2.3560028552849142e-02
   6.0487392905289681e-03   1.0145406241372113e-03   2.0618211380792544e-04   1.3654829822508293e-04  -2.7419191591928867e-04  -4.3687158968193383e-05
  -9.0950040923881245e-02   2.0618211380792544e-04   6.8249608748966022e+00  -9.2676754853792138e-03  -7.4949835823819718e-03  -1.0240085320537826e-03
   3.1940924955841804e-02   1.3654829822508293e-04  -9.2676754853792138e-03   4.8079680351378025e-03  -1.4866653677254196e-03  -2.4831154878063668e-04
   1.0658374215378920e-02  -2.7419191591928867e-04  -7.4949835823819718e-03  -1.4866653677254196e-03   1.8959786565309746e-02   1.0985480069589375e-03
  -2.3560028552849142e-02  -4.3687158968193383e-05  -1.0240085320537826e-03  -2.4831154878063668e-04   1.0985480069589375e-03   4.0605011681924524e-03
```
