## Supplementary material for "Differential contagiousness of respiratory disease across the United States": Data S1: MLE_params.txt

```
   1.4431248324848944e-01   1.8124402937111361e-01   5.8986466997374754e+00   2.4763216513565231e-01   9.9658377087005845e-01   3.1557182043837168e-01
```
