## Supplementary material for "Differential contagiousness of respiratory disease across the United States": Data S1: Vineland-Bridgeton, NJ.exp

```
# time CumNum_detected_cases_Cum
84 9
85 13
86 40
87 9
88 36
89 30
90 22
91 22
92 42
93 42
94 38
95 16
96 75
97 64
98 28
99 36
100 23
101 63
102 72
103 59
104 45
105 74
106 31
107 34
108 121
109 42
110 76
111 64
112 20
113 24
114 17
115 104
116 16
117 71
118 80
119 71
120 39
121 52
122 3
123 23
124 44
125 33
126 74
127 48
128 63
129 50
130 39
131 12
132 35
133 86
134 38
135 62
136 26
137 7
138 11
139 8
140 21
141 23
142 18
143 16
144 5
145 31
146 31
147 17
148 10
149 12
150 25
151 55
```
