## Supplementary material for "Differential contagiousness of respiratory disease across the United States": Data S1: diffMatrix.txt

```
   5.4293202441491836e+01   1.0301865353599930e-01   2.6041553447806920e+00   2.3457661781651526e-01   7.0125778666153174e-02  -4.8449863623071943e-01
   1.0301865353599930e-01   1.2103132456004334e-03   8.5763545515914145e-03   3.5764943681188270e-04   5.4591517923834198e-05  -9.4885561864254981e-04
   2.6041553447806920e+00   8.5763545515914145e-03   9.3034984379745360e+00  -3.8984245830844984e-02  -2.3483845104358917e-02  -3.4291982692596604e-02
   2.3457661781651526e-01   3.5764943681188270e-04  -3.8984245830844984e-02   3.5135510277549378e-03   1.2328228719746320e-03  -2.1672789043869437e-03
   7.0125778666153174e-02   5.4591517923834198e-05  -2.3483845104358917e-02   1.2328228719746320e-03   1.9555425901036138e-03  -1.1699026989622564e-03
  -4.8449863623071943e-01  -9.4885561864254981e-04  -3.4291982692596604e-02  -2.1672789043869437e-03  -1.1699026989622564e-03   3.3749652437003047e-01
```
