## Supplementary material for "Differential contagiousness of respiratory disease across the United States": Data S1: MLE_params.txt

```
   4.5566279942425263e+00   2.2533143269941858e-01   6.6795443205382624e-02   3.4824380414684747e-01   2.3834563677759518e-01   3.3895117796818615e+00
```
