## Supplementary material for "Differential contagiousness of respiratory disease across the United States": Data S1: Virginia Beach-Norfolk-Newport News, VA-NC.exp

```
# time CumNum_detected_cases_Cum
68 20
69 68
70 59
71 53
72 70
73 119
74 37
75 34
76 66
77 58
78 33
79 44
80 44
81 32
82 56
83 58
84 18
85 34
86 35
87 51
88 43
89 24
90 62
91 73
92 111
93 30
94 51
95 88
96 34
97 64
98 33
99 87
100 62
101 49
102 58
103 68
104 53
105 1
106 74
107 51
108 67
109 59
110 50
111 30
112 42
113 56
114 88
115 19
116 38
117 57
118 36
119 24
120 59
121 51
122 59
123 44
124 100
125 72
126 36
127 47
128 65
129 89
130 57
131 92
132 56
133 19
134 52
135 53
136 55
137 76
138 29
139 44
140 47
141 61
142 72
143 77
144 76
145 57
146 57
147 56
148 53
149 54
150 73
151 92
```
