## Supplementary material for "Differential contagiousness of respiratory disease across the United States": Data S1: diffMatrix.txt

```
   2.5147035191665893e+01   5.5937239470612070e-02  -2.2647124677229219e-01   8.1387127674630244e-02   8.3674298291001914e-01   3.3882955309235169e-01
   5.5937239470612070e-02   1.2367503069439564e-03   2.3627651496198401e-03   3.1799800357426458e-04   4.6161680360535353e-05  -1.4064093023214184e-04
  -2.2647124677229219e-01   2.3627651496198401e-03   6.5468378426727201e+00  -2.8066925299493903e-03  -5.1952908351149352e-02   4.3922647672046837e-02
   8.1387127674630244e-02   3.1799800357426458e-04  -2.8066925299493903e-03   1.4557669084727823e-03   4.8329002744976240e-04  -2.2875284492752212e-05
   8.3674298291001914e-01   4.6161680360535353e-05  -5.1952908351149352e-02   4.8329002744976240e-04   6.5994448891670651e-02   1.9928944814039704e-02
   3.3882955309235169e-01  -1.4064093023214184e-04   4.3922647672046837e-02  -2.2875284492752212e-05   1.9928944814039704e-02   1.1556603310260842e+00
```
