## Supplementary material for "Differential contagiousness of respiratory disease across the United States": Data S1: MLE_params.txt

```
   2.6694659485777322e+01   3.0187869829862624e-01   8.4445196374468878e+00   3.5003949280528934e-01   9.3030872219067084e-01   6.3969565038996716e+00
```
