## Supplementary material for "Differential contagiousness of respiratory disease across the United States": Data S1: Visalia, CA.exp

```
# time CumNum_detected_cases_Cum
80 24
81 0
82 37
83 32
84 56
85 20
86 10
87 15
88 14
89 11
90 14
91 5
92 12
93 19
94 19
95 13
96 28
97 46
98 48
99 14
100 40
101 40
102 23
103 14
104 101
105 58
106 53
107 44
108 66
109 61
110 19
111 82
112 27
113 27
114 43
115 88
116 4
117 6
118 103
119 13
120 51
121 38
122 21
123 20
124 2
125 87
126 25
127 39
128 9
129 8
130 27
131 18
132 107
133 22
134 57
135 33
136 64
137 33
138 7
139 161
140 51
141 43
142 89
143 0
144 62
145 38
146 134
147 83
148 123
149 42
150 7
151 119
```
