## Supplementary material for "Differential contagiousness of respiratory disease across the United States": Data S1: diffMatrix.txt

```
   5.7577241885892541e+01   8.3800317803516905e-02   1.5732363444051045e+00   1.8116376183120664e-01   6.0602149831154173e-01  -1.6841121532830536e-01
   8.3800317803516905e-02   1.1768734160662331e-03   3.4599250171308631e-03   3.6608044058512401e-04  -5.6253660948108440e-04  -3.3171238383194188e-04
   1.5732363444051045e+00   3.4599250171308631e-03   7.3584606679485756e+00  -1.0800400640165423e-03   5.3446374368291028e-04   8.4019981053298238e-03
   1.8116376183120664e-01   3.6608044058512401e-04  -1.0800400640165423e-03   1.8718525491326563e-03  -5.4195113969919323e-04  -7.1839978368818606e-04
   6.0602149831154173e-01  -5.6253660948108440e-04   5.3446374368291028e-04  -5.4195113969919323e-04   5.6185395861990388e-02  -7.8004032064106033e-04
  -1.6841121532830536e-01  -3.3171238383194188e-04   8.4019981053298238e-03  -7.1839978368818606e-04  -7.8004032064106033e-04   6.9551839154930323e-02
```
