## Supplementary material for "Differential contagiousness of respiratory disease across the United States": Data S1: MLE_params.txt

```
   1.5167447061130751e+01   2.3036270485057361e-01   8.7327988521976643e+00   2.0870334797704393e-01   7.1514932202289894e-01   1.7877617461314548e+00
```
