## Supplementary material for "Differential contagiousness of respiratory disease across the United States": Data S1: Warner Robins, GA.exp

```
# time CumNum_detected_cases_Cum
90 2
91 6
92 5
93 11
94 2
95 3
96 8
97 10
98 1
99 3
100 18
101 7
102 4
103 23
104 8
105 7
106 4
107 7
108 -1
109 4
110 -1
111 10
112 1
113 16
114 10
115 -2
116 0
117 4
118 5
119 1
120 11
121 5
122 3
123 1
124 6
125 7
126 6
127 1
128 3
129 1
130 1
131 10
132 2
133 7
134 9
135 3
136 6
137 4
138 1
139 6
140 2
141 7
142 12
143 0
144 14
145 16
146 10
147 15
148 9
149 2
150 6
151 13
```
