## Supplementary material for "Differential contagiousness of respiratory disease across the United States": Data S1: diffMatrix.txt

```
   8.5453744990300251e+00   7.1696858953343113e-03  -5.4897958552541359e-01   2.0385740049662170e-02   3.0780228342344940e-02  -1.1067126108213121e-01
   7.1696858953343113e-03   1.0135302650942260e-03  -3.0690594101465254e-04   4.8599659131815426e-05  -2.7585219744674655e-04  -1.7947328511239193e-04
  -5.4897958552541359e-01  -3.0690594101465254e-04   6.0508193633174390e+00  -4.5620252309550189e-03  -5.7296358274572549e-03   6.8865151495693888e-02
   2.0385740049662170e-02   4.8599659131815426e-05  -4.5620252309550189e-03   1.2929659683052596e-03  -7.5184629522647383e-04  -6.2977519803603717e-04
   3.0780228342344940e-02  -2.7585219744674655e-04  -5.7296358274572549e-03  -7.5184629522647383e-04   1.9616429583704856e-02   2.8898182457886071e-03
  -1.1067126108213121e-01  -1.7947328511239193e-04   6.8865151495693888e-02  -6.2977519803603717e-04   2.8898182457886071e-03   7.7098529825155526e-02
```
