## Supplementary material for "Differential contagiousness of respiratory disease across the United States": Data S1: MLE_params.txt

```
   1.8763932620969823e-01   1.9399886502745706e-01   9.3752853799007898e+00   2.0515090134391140e-01   9.9823285257755223e-01   1.6034695575886622e+00
```
