## Supplementary material for "Differential contagiousness of respiratory disease across the United States": Data S1: Washington-Arlington-Alexandria, DC-VA-MD-WV.exp

```
# time CumNum_detected_cases_Cum
59 50
60 67
61 60
62 67
63 142
64 242
65 141
66 216
67 224
68 211
69 298
70 333
71 302
72 407
73 453
74 465
75 530
76 524
77 970
78 673
79 879
80 877
81 469
82 760
83 625
84 601
85 853
86 851
87 900
88 827
89 871
90 842
91 736
92 1026
93 1108
94 1337
95 883
96 954
97 1053
98 976
99 1200
100 2241
101 1157
102 1442
103 1273
104 1072
105 751
106 1623
107 1530
108 1346
109 1402
110 1245
111 993
112 1080
113 1580
114 1236
115 1341
116 1109
117 1210
118 2065
119 1002
120 1831
121 1159
122 1114
123 1415
124 1699
125 1529
126 1158
127 1596
128 1344
129 1302
130 996
131 743
132 908
133 960
134 1203
135 908
136 911
137 1177
138 619
139 615
140 546
141 589
142 514
143 706
144 616
145 371
146 294
147 448
148 368
149 359
150 492
151 460
```
