## Supplementary material for "Differential contagiousness of respiratory disease across the United States": Data S1: diffMatrix.txt

```
   4.2137590001387810e+00   2.7893394254690992e-02   3.3283556496421590e-02   1.8173392318331962e-02  -1.9924161105547883e-03  -5.2193723620036003e-01
   2.7893394254690992e-02   1.1961953693929829e-03   2.9986830555969176e-04   7.9174306646378819e-05  -2.5491851603944031e-05  -3.6623259558321193e-03
   3.3283556496421590e-02   2.9986830555969176e-04   1.9571758800039037e-03  -2.1794038046340545e-04  -1.1033833460669864e-04  -6.3127907061256514e-03
   1.8173392318331962e-02   7.9174306646378819e-05  -2.1794038046340545e-04   1.3334644509194052e-03   6.1442204271458973e-05  -2.4192353947021200e-03
  -1.9924161105547883e-03  -2.5491851603944031e-05  -1.1033833460669864e-04   6.1442204271458973e-05   1.0240687013676716e-03   3.4157380045690012e-05
  -5.2193723620036003e-01  -3.6623259558321193e-03  -6.3127907061256514e-03  -2.4192353947021200e-03   3.4157380045690012e-05   5.1182882197833619e+00
```
