## Supplementary material for "Differential contagiousness of respiratory disease across the United States": Data S1: MLE_params.txt

```
   1.4266051929704103e+01   3.6876753374176813e-01   1.4361100959849940e-01   4.0933398887625783e-01   5.8458039649696751e-02   1.7545036832375963e+01
```
