## Supplementary material for "Differential contagiousness of respiratory disease across the United States": Data S1: Waterloo-Cedar Falls, IA.exp

```
# time CumNum_detected_cases_Cum
89 70
90 112
91 14
92 42
93 112
94 166
95 26
96 134
97 102
98 143
99 59
100 55
101 65
102 52
103 58
104 18
105 18
106 54
107 15
108 13
109 16
110 19
111 12
112 9
113 7
114 15
115 24
116 16
117 16
118 26
119 17
120 12
121 10
122 0
123 17
124 6
125 10
126 17
127 11
128 9
129 13
130 5
131 2
132 9
133 1
134 18
135 12
136 2
137 12
138 2
139 1
140 19
141 3
142 5
143 4
144 4
145 2
146 5
147 11
148 23
149 11
150 7
151 13
```
