## Supplementary material for "Differential contagiousness of respiratory disease across the United States": Data S1: diffMatrix.txt

```
   2.4749659309270246e+01   1.1507698257374734e-01   1.1833692957973017e+00   1.3669277507951469e-01   5.4650179257011611e-01   1.8722049376141298e-01
   1.1507698257374734e-01   1.7321769242042940e-03   1.1113833999002082e-02   7.5285836486612486e-04   1.1853804857930634e-04   5.9124214558112979e-04
   1.1833692957973017e+00   1.1113833999002082e-02   6.9801268179482214e+00   4.4658471828777445e-04  -1.9012292302720658e-02  -6.2774968688539450e-03
   1.3669277507951469e-01   7.5285836486612486e-04   4.4658471828777445e-04   1.9393366763295703e-03   1.6857239700272264e-03   1.2863267919669464e-03
   5.4650179257011611e-01   1.1853804857930634e-04  -1.9012292302720658e-02   1.6857239700272264e-03   5.4639491680127265e-02   7.2578528223230503e-03
   1.8722049376141298e-01   5.9124214558112979e-04  -6.2774968688539450e-03   1.2863267919669464e-03   7.2578528223230503e-03   1.9454532833510133e-01
```
