## Supplementary material for "Differential contagiousness of respiratory disease across the United States": Data S1: MLE_params.txt

```
   5.3155256306365416e+01   3.4138623069943513e-01   4.6903875989247661e+00   4.8159597432315948e-01   9.6068142857889283e-01   2.2638127509421402e+00
```
