## Supplementary material for "Differential contagiousness of respiratory disease across the United States": Data S1: Wenatchee, WA.exp

```
# time CumNum_detected_cases_Cum
103 2
104 5
105 21
106 7
107 5
108 8
109 16
110 1
111 1
112 14
113 7
114 11
115 2
116 3
117 6
118 4
119 0
120 23
121 9
122 19
123 22
124 5
125 2
126 8
127 4
128 10
129 4
130 4
131 1
132 2
133 4
134 2
135 8
136 0
137 0
138 1
139 3
140 4
141 0
142 3
143 0
144 4
145 -1
146 5
147 2
148 5
149 3
150 0
151 5
```
