## Supplementary material for "Differential contagiousness of respiratory disease across the United States": Data S1: diffMatrix.txt

```
   1.1466987213867712e+01   7.4630346271325242e-03   1.7746886154121988e-01   2.5980644990606060e-02   4.4796147758300361e-02  -1.4493935951610609e-01
   7.4630346271325242e-03   1.0112731196144961e-03   3.8683956126658268e-04   5.2406216947123283e-05  -2.6165659576103591e-04  -2.1169779842510620e-04
   1.7746886154121988e-01   3.8683956126658268e-04   6.7243281634291456e+00  -6.7165553166727045e-03  -3.4958801342691043e-03  -2.0393596312074023e-02
   2.5980644990606060e-02   5.2406216947123283e-05  -6.7165553166727045e-03   1.5890786732116751e-03  -7.9522724654806877e-04  -8.5679470208291429e-04
   4.4796147758300361e-02  -2.6165659576103591e-04  -3.4958801342691043e-03  -7.9522724654806877e-04   2.1006888184091254e-02   5.1356368127817246e-03
  -1.4493935951610609e-01  -2.1169779842510620e-04  -2.0393596312074023e-02  -8.5679470208291429e-04   5.1356368127817246e-03   9.1399011249068338e-02
```
