## Supplementary material for "Differential contagiousness of respiratory disease across the United States": Data S1: MLE_params.txt

```
   1.3942588963938740e-02   1.8719557825309324e-01   5.0097161088673836e+00   2.4873199105087837e-01   9.9353050794145126e-01   1.5436507277478926e+00
```
