## Supplementary material for "Differential contagiousness of respiratory disease across the United States": Data S1: Wheeling, WV-OH.exp

```
# time CumNum_detected_cases_Cum
102 8
103 14
104 8
105 20
106 5
107 12
108 14
109 9
110 22
111 9
112 11
113 20
114 5
115 18
116 11
117 13
118 2
119 9
120 13
121 12
122 7
123 4
124 7
125 13
126 2
127 9
128 7
129 10
130 3
131 6
132 3
133 6
134 9
135 2
136 2
137 1
138 5
139 4
140 6
141 4
142 4
143 5
144 2
145 3
146 0
147 5
148 1
149 11
150 4
151 9
```
