## Supplementary material for "Differential contagiousness of respiratory disease across the United States": Data S1: diffMatrix.txt

```
   6.1239835976887402e+00   3.6716139110193392e-03   5.0373007904875888e-01   1.0935594292071353e-02   2.2970501712086051e-02  -8.6502726043539632e-02
   3.6716139110193392e-03   1.0051902408747563e-03   2.5814824843187965e-04   2.1233911506893024e-05  -1.5368052963432843e-04  -3.6766077625986841e-04
   5.0373007904875888e-01   2.5814824843187965e-04   6.8087692477916404e+00  -6.3023217232151228e-03   2.1257291428472002e-02  -2.5216180276681793e-01
   1.0935594292071353e-02   2.1233911506893024e-05  -6.3023217232151228e-03   1.2255262944725321e-03  -4.6158809273318482e-04  -1.5366001079156020e-03
   2.2970501712086051e-02  -1.5368052963432843e-04   2.1257291428472002e-02  -4.6158809273318482e-04   1.4177870424264430e-02   1.0153352376863054e-02
  -8.6502726043539632e-02  -3.6766077625986841e-04  -2.5216180276681793e-01  -1.5366001079156020e-03   1.0153352376863054e-02   2.1219493314102933e+00
```
