## Supplementary material for "Differential contagiousness of respiratory disease across the United States": Data S1: MLE_params.txt

```
   8.1125374173827702e-03   1.8873284302243451e-01   6.3286671119855162e+00   2.3235027517342904e-01   9.9528578721768612e-01   4.6629198625769464e+00
```
