## Supplementary material for "Differential contagiousness of respiratory disease across the United States": Data S1: Wichita, KS.exp

```
# time CumNum_detected_cases_Cum
81 3
82 7
83 6
84 5
85 9
86 16
87 1
88 10
89 6
90 3
91 15
92 49
93 9
94 11
95 4
96 3
97 16
98 13
99 37
100 6
101 11
102 9
103 10
104 3
105 3
106 13
107 2
108 1
109 13
110 2
111 6
112 37
113 20
114 7
115 5
116 1
117 2
118 3
119 1
120 4
121 5
122 9
123 6
124 3
125 2
126 4
127 11
128 5
129 5
130 6
131 18
132 4
133 13
134 9
135 11
136 5
137 14
138 6
139 29
140 23
141 7
142 11
143 11
144 6
145 19
146 27
147 20
148 12
149 31
150 21
151 15
```
