## Supplementary material for "Differential contagiousness of respiratory disease across the United States": Data S1: diffMatrix.txt

```
   1.4098100590974393e+01   1.4766587597323100e-02  -5.6105269193580776e-01   3.5688826597865930e-02   7.4014065769352683e-02  -1.3673923479778471e-01
   1.4766587597323100e-02   1.0255718150054970e-03  -6.7066236086120185e-04   7.1695348795095085e-05  -3.1538157847394295e-04  -2.9476345459582265e-04
  -5.6105269193580776e-01  -6.7066236086120185e-04   6.2011313427102177e+00  -5.1839102535564561e-03   1.0490712328773869e-02   8.7502294298555994e-02
   3.5688826597865930e-02   7.1695348795095085e-05  -5.1839102535564561e-03   1.2715446841417386e-03  -7.8967123238573352e-04  -7.9035359755725741e-04
   7.4014065769352683e-02  -3.1538157847394295e-04   1.0490712328773869e-02  -7.8967123238573352e-04   2.3095680048309288e-02   7.1848003066098017e-03
  -1.3673923479778471e-01  -2.9476345459582265e-04   8.7502294298555994e-02  -7.9035359755725741e-04   7.1848003066098017e-03   9.0851731507317374e-02
```
