## Supplementary material for "Differential contagiousness of respiratory disease across the United States": Data S1: MLE_params.txt

```
   9.6970906580525984e-02   2.0126300845901729e-01   8.8047451162936703e+00   1.9325158486521135e-01   9.8425802543008478e-01   2.0040082951503830e+00
```
