## Supplementary material for "Differential contagiousness of respiratory disease across the United States": Data S1: Winchester, VA-WV.exp

```
# time CumNum_detected_cases_Cum
107 3
108 15
109 5
110 2
111 13
112 11
113 12
114 9
115 15
116 2
117 10
118 18
119 19
120 18
121 15
122 15
123 24
124 15
125 3
126 35
127 41
128 19
129 24
130 8
131 14
132 17
133 9
134 23
135 16
136 13
137 16
138 2
139 7
140 14
141 3
142 17
143 12
144 6
145 3
146 5
147 9
148 7
149 4
150 4
151 14
```
