## Supplementary material for "Differential contagiousness of respiratory disease across the United States": Data S1: diffMatrix.txt

```
   3.3633257084871069e+00   2.2848576216425794e-03   1.4478377689244357e+00  -3.8309034238948013e-02   9.1051604589606277e-04  -1.2758068845167600e-01
   2.2848576216425794e-03   1.0042081116711534e-03   1.5641805407242164e-03  -4.7718254398603514e-05  -9.7399846264702229e-05  -1.9100398362187088e-04
   1.4478377689244357e+00   1.5641805407242164e-03   6.2975778111914167e+00  -1.0326189465686313e-01   1.1337276426244757e-03  -1.6008678753259858e-01
  -3.8309034238948013e-02  -4.7718254398603514e-05  -1.0326189465686313e-01   9.6601105183355077e-03   2.1322587122415669e-04   5.6143002874631046e-03
   9.1051604589606277e-04  -9.7399846264702229e-05   1.1337276426244757e-03   2.1322587122415669e-04   9.3430150209738647e-03   4.1443412036657449e-04
  -1.2758068845167600e-01  -1.9100398362187088e-04  -1.6008678753259858e-01   5.6143002874631046e-03   4.1443412036657449e-04   1.8944922825387919e-01
```
