## Supplementary material for "Differential contagiousness of respiratory disease across the United States": Data S1: MLE_params.txt

```
   8.1473714396593788e-01   1.8646751760905958e-01   7.8838409668701537e-02   3.4097667251372388e-01   9.9101500007735166e-01   2.0469087969642192e+00
```
