## Supplementary material for "Differential contagiousness of respiratory disease across the United States": Data S1: Winston-Salem, NC.exp

```
# time CumNum_detected_cases_Cum
77 2
78 6
79 11
80 6
81 2
82 2
83 8
84 4
85 4
86 3
87 2
88 1
89 1
90 5
91 13
92 10
93 13
94 15
95 38
96 5
97 37
98 10
99 29
100 31
101 41
102 -1
103 5
104 21
105 26
106 35
107 36
108 29
109 13
110 10
111 50
112 76
113 80
114 90
115 90
116 46
117 54
118 80
119 29
120 67
121 66
122 69
123 46
124 77
125 12
126 52
127 76
128 133
129 95
130 123
131 66
132 61
133 85
134 118
135 133
136 80
137 64
138 55
139 77
140 59
141 75
142 122
143 116
144 112
145 71
146 47
147 70
148 65
149 140
150 43
151 45
```
