## Supplementary material for "Differential contagiousness of respiratory disease across the United States": Data S1: diffMatrix.txt

```
   1.3918210973498088e+01   1.7129253605382692e-02  -2.9190865748997791e-01   4.3347312718318626e-02   4.0270004562097124e-02  -7.5075897753938442e-02
   1.7129253605382692e-02   1.0434628746480185e-03  -2.8898155080896799e-04   1.1439544032498755e-04  -7.5867006042115682e-04  -2.4258074613885721e-04
  -2.9190865748997791e-01  -2.8898155080896799e-04   6.8772320631020394e+00  -4.2353430940249570e-03  -6.1017209466007500e-04  -1.7576206677199216e-03
   4.3347312718318626e-02   1.1439544032498755e-04  -4.2353430940249570e-03   1.3742699204624955e-03  -1.6826015882224312e-03  -6.4465293970668248e-04
   4.0270004562097124e-02  -7.5867006042115682e-04  -6.1017209466007500e-04  -1.6826015882224312e-03   3.7450993481826705e-02   5.4570778313415324e-03
  -7.5075897753938442e-02  -2.4258074613885721e-04  -1.7576206677199216e-03  -6.4465293970668248e-04   5.4570778313415324e-03   1.0607290405738751e-01
```
