## Supplementary material for "Differential contagiousness of respiratory disease across the United States": Data S1: MLE_params.txt

```
   3.2620736846227466e-01   2.0516662411641351e-01   7.2011686193741413e+00   1.1784524632347179e-01   9.5656183359626545e-01   2.0319585208363926e+00
```
