## Supplementary material for "Differential contagiousness of respiratory disease across the United States": Data S1: Worcester, MA-CT.exp

```
# time CumNum_detected_cases_Cum
66 72
67 50
68 56
69 44
70 138
71 106
72 164
73 94
74 64
75 107
76 98
77 130
78 168
79 224
80 151
81 210
82 113
83 122
84 106
85 151
86 267
87 192
88 120
89 118
90 166
91 125
92 349
93 439
94 245
95 118
96 179
97 255
98 302
99 271
100 251
101 353
102 159
103 189
104 132
105 414
106 213
107 212
108 218
109 136
110 76
111 151
112 288
113 318
114 241
115 284
116 194
117 199
118 144
119 201
120 224
121 116
122 156
123 185
124 80
125 58
126 90
127 70
128 108
129 86
130 120
131 338
132 91
133 26
134 69
135 79
136 107
137 40
138 34
139 47
140 24
141 69
142 64
143 34
144 16
145 18
146 25
147 20
148 19
149 130
150 45
151 12
```
