## Supplementary material for "Differential contagiousness of respiratory disease across the United States": Data S1: diffMatrix.txt

```
   2.3841375550949177e+01   1.9280617258605198e-01   1.9299809763899036e+00   2.0129424119310105e-01   6.9102634104923647e-03   8.0756923758496330e-02
   1.9280617258605198e-01   2.6320625237426813e-03   1.8953079499127376e-02   1.6730879265502555e-03   6.0293450790052422e-05   2.6971763866941444e-04
   1.9299809763899036e+00   1.8953079499127376e-02   7.0712302154876978e+00   1.0496491932248777e-02  -6.2107361583696430e-04   1.4672063972563648e-01
   2.0129424119310105e-01   1.6730879265502555e-03   1.0496491932248777e-02   2.8459362397116822e-03   7.9472721535266906e-05   2.1261749833814136e-04
   6.9102634104923647e-03   6.0293450790052422e-05  -6.2107361583696430e-04   7.9472721535266906e-05   1.0117146561699659e-03  -1.0722271327059679e-04
   8.0756923758496330e-02   2.6971763866941444e-04   1.4672063972563648e-01   2.1261749833814136e-04  -1.0722271327059679e-04   6.2008902474604000e-01
```
