## Supplementary material for "Differential contagiousness of respiratory disease across the United States": Data S1: MLE_params.txt

```
   2.7219690237229386e+01   4.1961960008540561e-01   8.6703379992638663e+00   3.6522138844543339e-01   4.9001299551952454e-02   4.7778787269312017e+00
```
