## Supplementary material for "Differential contagiousness of respiratory disease across the United States": Data S1: Yakima, WA.exp

```
# time CumNum_detected_cases_Cum
71 16
72 73
73 0
74 74
75 17
76 20
77 0
78 47
79 0
80 88
81 0
82 38
83 62
84 39
85 33
86 52
87 0
88 12
89 97
90 0
91 0
92 84
93 0
94 114
95 19
96 0
97 50
98 62
99 40
100 56
101 0
102 118
103 0
104 29
105 157
106 61
107 98
108 0
109 25
110 185
111 59
112 0
113 161
114 122
115 41
116 94
117 74
118 81
119 39
120 47
121 91
122 83
123 107
124 101
125 57
126 129
127 128
128 122
129 113
130 0
131 276
132 166
133 0
134 46
135 289
136 147
137 175
138 215
139 80
140 0
141 83
142 167
143 245
144 107
145 116
146 103
147 109
148 123
149 0
150 297
151 117
```
