## Supplementary material for "Differential contagiousness of respiratory disease across the United States": Data S1: diffMatrix.txt

```
   8.6939543186510775e+01   2.4066334688329052e-01   7.5286567581609487e-01   4.2022106516295099e-01   2.7747497473708965e-01  -5.8274405741249979e-02
   2.4066334688329052e-01   1.7804712903188005e-03   2.9214570402155303e-03   1.3092599336021269e-03  -7.8408808668220748e-04  -1.9422827769519994e-04
   7.5286567581609487e-01   2.9214570402155303e-03   6.9720310285891980e+00  -3.2212585060972074e-03   7.1364837990351131e-03  -6.1852609613468462e-04
   4.2022106516295099e-01   1.3092599336021269e-03  -3.2212585060972074e-03   3.4837714515538244e-03   1.3261487639197551e-04  -2.8075497391928124e-04
   2.7747497473708965e-01  -7.8408808668220748e-04   7.1364837990351131e-03   1.3261487639197551e-04   4.9979903007452531e-02  -1.2258554317885772e-04
  -5.8274405741249979e-02  -1.9422827769519994e-04  -6.1852609613468462e-04  -2.8075497391928124e-04  -1.2258554317885772e-04   7.8950363281883196e-03
```
