## Supplementary material for "Differential contagiousness of respiratory disease across the United States": Data S1: MLE_params.txt

```
   9.9386029321272957e+00   2.3459850148134601e-01   6.6440285640072139e+00   1.9584683899703309e-01   9.6640877262383773e-01   5.6629512716858288e-01
```
