## Supplementary material for "Differential contagiousness of respiratory disease across the United States": Data S1: York-Hanover, PA.exp

```
# time CumNum_detected_cases_Cum
77 15
78 17
79 33
80 10
81 14
82 24
83 40
84 10
85 12
86 50
87 20
88 18
89 12
90 24
91 14
92 15
93 17
94 15
95 15
96 13
97 8
98 10
99 17
100 10
101 13
102 15
103 23
104 14
105 6
106 18
107 13
108 14
109 6
110 11
111 9
112 10
113 14
114 11
115 7
116 16
117 6
118 9
119 6
120 11
121 12
122 9
123 20
124 6
125 13
126 13
127 14
128 21
129 9
130 7
131 6
132 15
133 9
134 1
135 2
136 9
137 33
138 4
139 8
140 8
141 15
142 24
143 16
144 5
145 7
146 14
147 12
148 14
149 20
150 26
151 41
```
