## Supplementary material for "Differential contagiousness of respiratory disease across the United States": Data S1: diffMatrix.txt

```
   3.7562385639637483e+01   5.7537389403835966e-02   1.4055315955470709e+00   1.1465231728081479e-01   1.1416833217082321e-01  -3.9331562771967593e-01
   5.7537389403835966e-02   1.1189732730761983e-03   2.3838728735148780e-03   2.3710517292953258e-04  -8.2557505727685388e-04  -4.0537165698301684e-04
   1.4055315955470709e+00   2.3838728735148780e-03   5.9436638778313773e+00   1.8523776308071237e-03   3.9126471140864131e-03  -3.0558551012685606e-02
   1.1465231728081479e-01   2.3710517292953258e-04   1.8523776308071237e-03   1.5154927810934681e-03  -1.4830699231016720e-03  -7.8697385269416880e-04
   1.1416833217082321e-01  -8.2557505727685388e-04   3.9126471140864131e-03  -1.4830699231016720e-03   4.1701600780860375e-02  -1.0196227891478175e-02
  -3.9331562771967593e-01  -4.0537165698301684e-04  -3.0558551012685606e-02  -7.8697385269416880e-04  -1.0196227891478175e-02   3.6028369014001549e-01
```
