## Supplementary material for "Differential contagiousness of respiratory disease across the United States": Data S1: MLE_params.txt

```
   3.8765387974126853e+00   2.1288443473112220e-01   9.2094324196698931e+00   2.2785566794907447e-01   9.7426352203367206e-01   2.9629673419034570e+00
```
