## Supplementary material for "Differential contagiousness of respiratory disease across the United States": Data S1: Youngstown-Warren-Boardman, OH-PA.exp

```
# time CumNum_detected_cases_Cum
70 32
71 21
72 21
73 69
74 14
75 24
76 44
77 22
78 38
79 47
80 25
81 57
82 35
83 40
84 32
85 33
86 51
87 44
88 25
89 27
90 25
91 18
92 43
93 32
94 42
95 23
96 29
97 25
98 26
99 27
100 35
101 36
102 61
103 40
104 47
105 35
106 29
107 64
108 32
109 17
110 29
111 13
112 21
113 26
114 21
115 29
116 16
117 28
118 31
119 14
120 47
121 31
122 30
123 29
124 12
125 17
126 25
127 37
128 20
129 30
130 7
131 16
132 20
133 7
134 16
135 26
136 24
137 14
138 9
139 10
140 10
141 39
142 30
143 20
144 13
145 8
146 16
147 9
148 21
149 24
150 12
151 29
```
