## Supplementary material for "Differential contagiousness of respiratory disease across the United States": Data S1: diffMatrix.txt

```
   5.0889593870667028e+01   9.0317539403047764e-02   3.8338475261282570e+00   1.5656030217865338e-01   1.1224064421769075e+00   5.5830160238987925e-01
   9.0317539403047764e-02   1.2875346091149177e-03   1.1509262686405839e-02   4.0096084567350720e-04  -1.4861121762899091e-04  -4.9425209378222261e-05
   3.8338475261282570e+00   1.1509262686405839e-02   6.7902226228824460e+00   1.0041866565869275e-02   1.0326694580458814e-02   2.6190302604872567e-01
   1.5656030217865338e-01   4.0096084567350720e-04   1.0041866565869275e-02   1.6491164119954071e-03   1.2295147268501440e-03  -2.4003868632305796e-04
   1.1224064421769075e+00  -1.4861121762899091e-04   1.0326694580458814e-02   1.2295147268501440e-03   7.1284879504917895e-02   3.9850548248225280e-02
   5.5830160238987925e-01  -4.9425209378222261e-05   2.6190302604872567e-01  -2.4003868632305796e-04   3.9850548248225280e-02   2.4861394050693333e+00
```
