## Supplementary material for "Differential contagiousness of respiratory disease across the United States": Data S1: MLE_params.txt

```
   7.8965102795813529e+00   2.7333513785122865e-01   8.5750798668988928e+00   3.2015105663810967e-01   1.0640661248051472e-01   8.1457786806342121e+00
```
