## Supplementary material for "Differential contagiousness of respiratory disease across the United States": Data S1: Yuma, AZ.exp

```
# time CumNum_detected_cases_Cum
112 36
113 42
114 25
115 18
116 27
117 50
118 28
119 17
120 25
121 17
122 98
123 42
124 24
125 61
126 65
127 40
128 107
129 50
130 126
131 26
132 144
133 112
134 123
135 198
136 142
137 281
138 126
139 121
140 61
141 147
142 376
143 182
144 135
145 125
146 63
147 170
148 237
149 204
150 325
151 201
```
