## Supplementary material for "Differential contagiousness of respiratory disease across the United States": Data S1: diffMatrix.txt

```
   5.1769429529397698e+01   2.3123182213659398e-02  -2.0933452284869305e+00   1.3456530315277312e-01   1.2803562470083427e+00  -5.0538276288924222e-01
   2.3123182213659398e-02   1.0385400604528809e-03  -1.3361585999830572e-03   1.0202517441620530e-04  -3.1517864832380631e-04  -3.5977132749264731e-04
  -2.0933452284869305e+00  -1.3361585999830572e-03   7.7622519876839773e+00  -1.1057247760099649e-02  -1.9713275451209929e-02  -1.4294343074591506e-01
   1.3456530315277312e-01   1.0202517441620530e-04  -1.1057247760099649e-02   1.6340489024282245e-03   2.1535416422711418e-03  -1.9839593011057727e-03
   1.2803562470083427e+00  -3.1517864832380631e-04  -1.9713275451209929e-02   2.1535416422711418e-03   6.6235885580312681e-02  -8.5578071045415115e-03
  -5.0538276288924222e-01  -3.5977132749264731e-04  -1.4294343074591506e-01  -1.9839593011057727e-03  -8.5578071045415115e-03   8.8452986334280836e-01
```
