## Supplementary material for "Differential contagiousness of respiratory disease across the United States": Data S1: MLE_params.txt

```
   1.8781862943883553e+01   2.1557159740063278e-01   2.1495500165914461e+00   4.9557754643748363e-03   1.5644329240661203e-01   4.8723013350502624e+00
```
